# Anatomical comparison populations and threshold transport in vascular transcriptomic classification

**DOI:** 10.64898/2026.10.29.26366564

**Authors:** Lingsen You, Zisu Peng, Yujun Guo, Li Shen, Junbo Ge

**Author notes:** Lingsen You, Zisu Peng, and Yujun Guo contributed equally to this work. Correspondence: Lingsen You; Junbo Ge.

## Abstract

**Background:** High vascular transcriptomic discrimination may obscure dependence on comparison populations, gene selection, and score scale. We examined these properties separately.

**Methods:** GSE100927 compared surgical atherosclerotic tissue with lesion-free deceased-donor arteries: 104 arrays formed 95 complete-label groups, versus 96 arteries reported originally; independent donor identities remained unresolved. Within held-out folds, pooled area under the receiver-operating-characteristic curve (AUROC) was decomposed into nine case-bed–control-bed comparisons. Seven fixed rules underwent ten repeated three-fold splits. The primary ridge model used sample-wise gene ranks and training-only selection of 200 genes. External tests involved 32 paired plaque/intact patients in GSE43292 and 29 early/advanced specimens in GSE28829. Post-result explorations added random and disjoint gene-panel controls, feature stability, frozen-score accounting, source-only threshold learning, and individual-failure analyses.

**Results:** Primary mean held-out-fold pooled AUROC was 0.9968, versus a within-bed mean of 1.0000 and contrast −0.0032; the empirical ceiling constrained this contrast to be nonpositive. Paired external AUROC was 0.877 (conditional 95% interval 0.792–0.947), with plaque ranked higher in 29/32 patients. Histological AUROC was 0.986 (0.942–1.000). All primary external probabilities fell below 0.5. Both source-derived thresholds also gave zero external sensitivity. Twenty outcome-independent random panels retained source AUROCs of 0.9932–0.9992, while external ranking varied substantially. Across 30 primary fits, 619 genes were selected at least once and 45 every time. Fixed-score failure analyses distinguished shared from model-specific discordance.

**Conclusions:** Strong source ranking did not establish a unique gene signature or transferable technical thresholds. Procurement confounding, uncertain donor identities, inherited preprocessing, changed endpoints, and the exploratory status of added analyses limit interpretation. This is a comparison-population audit, not a clinically calibrated risk model.

## Supplementary material for "Anatomical comparison populations and threshold transport in vascular transcriptomic classification": Reproducibility archive: code, provenance and results: acquisition.json

```
[
  {
    "kind": "complete_processed_matrix",
    "accession": "GSE43292",
    "url": "https://ftp.ncbi.nlm.nih.gov/geo/series/GSE43nnn/GSE43292/matrix/GSE43292_series_matrix.txt.gz",
    "path": "data\\GSE43292_series_matrix.txt.gz",
    "start_utc": "2026-10-25T15:54:09.856803+00:00",
    "finish_utc": "2026-10-25T15:54:13.183185+00:00",
    "bytes": 7231220,
    "sha256": "9bf92c40eccbe3594f0b4550e54e81a58365ba4a2251a0d6bd7fda439a20f573",
    "tls_verified": true
  },
  {
    "kind": "complete_processed_matrix",
    "accession": "GSE28829",
    "url": "https://ftp.ncbi.nlm.nih.gov/geo/series/GSE28nnn/GSE28829/matrix/GSE28829_series_matrix.txt.gz",
    "path": "data\\GSE28829_series_matrix.txt.gz",
    "start_utc": "2026-10-25T15:54:09.857314+00:00",
    "finish_utc": "2026-10-25T15:54:13.558867+00:00",
    "bytes": 9527080,
    "sha256": "022546a68ab6f2c6ceab3b9d9d57e9ebd0aa592185e4c51d6eeead9e6539ce48",
    "tls_verified": true
  },
  {
    "kind": "complete_processed_matrix",
    "accession": "GSE100927",
    "url": "https://ftp.ncbi.nlm.nih.gov/geo/series/GSE100nnn/GSE100927/matrix/GSE100927_series_matrix.txt.gz",
    "path": "data\\GSE100927_series_matrix.txt.gz",
    "start_utc": "2026-10-25T15:54:09.856803+00:00",
    "finish_utc": "2026-10-25T15:54:14.648675+00:00",
    "bytes": 7149412,
    "sha256": "1f096514b86687166c2271efd8e197f9a11c522059b7b77e8504ef66a7b82c42",
    "tls_verified": true
  },
  {
    "kind": "complete_first_platform_table_only",
    "accession": "GPL6244",
    "url": "https://ftp.ncbi.nlm.nih.gov/geo/platforms/GPL6nnn/GPL6244/soft/GPL6244_family.soft.gz",
    "path": "data\\GPL6244_platform_table.txt",
    "start_utc": "2026-10-25T15:54:13.567342+00:00",
    "finish_utc": "2026-10-25T15:54:16.946842+00:00",
    "bytes": 99348020,
    "sha256": "fec006e4ce50b9652e57dfd1a9662dd2d3d8d52dd4080ddd7c588a1cfebb2ca6",
    "data_rows": 33297,
    "remote_advertised_bytes": "8742583981",
    "whole_family_downloaded": false,
    "tls_verified": true
  },
  {
    "kind": "complete_first_platform_table_only",
    "accession": "GPL17077",
    "url": "https://ftp.ncbi.nlm.nih.gov/geo/platforms/GPL17nnn/GPL17077/soft/GPL17077_family.soft.gz",
    "path": "data\\GPL17077_platform_table.txt",
    "start_utc": "2026-10-25T15:54:13.189986+00:00",
    "finish_utc": "2026-10-25T15:54:17.568485+00:00",
    "bytes": 27695696,
    "sha256": "af381df3f6a56e62ca912d318ad28742559662b5df2ba777588e85454fafbeaf",
    "data_rows": 50739,
    "remote_advertised_bytes": "3665513427",
    "whole_family_downloaded": false,
    "tls_verified": true
  },
  {
    "kind": "complete_first_platform_table_only",
    "accession": "GPL570",
    "url": "https://ftp.ncbi.nlm.nih.gov/geo/platforms/GPLnnn/GPL570/soft/GPL570_family.soft.gz",
    "path": "data\\GPL570_platform_table.txt",
    "start_utc": "2026-10-25T15:54:14.655396+00:00",
    "finish_utc": "2026-10-25T15:54:17.914942+00:00",
    "bytes": 79444360,
    "sha256": "8f9d4b684160319c0e452f6639312759502a3937c50651e414dce2d1563fb569",
    "data_rows": 54675,
    "remote_advertised_bytes": "72283950733",
    "whole_family_downloaded": false,
    "tls_verified": true
  }
]
```
