## Supplementary material for "Anatomical comparison populations and threshold transport in vascular transcriptomic classification": Reproducibility archive: code, provenance and results: amendment_01_sha256.json

```
{
  "Algorithm": "SHA256",
  "Hash": "DACAEF46500A8F4295E65D0323EBA1B28589C0A8D8198499C9724739D7163CEA",
  "Path": "E:\\AI_research\\ylsX\\VascTransport_20261025\\protocol\\amendment_01_before_fit.txt"
}
```
