## Supplementary material for "Anatomical comparison populations and threshold transport in vascular transcriptomic classification": Reproducibility archive: code, provenance and results: analysis_main.log

```
2026-10-25T15:58:30.815008+00:00 CV primary repeat 1/10
2026-10-25T15:58:31.935438+00:00 CV primary repeat 2/10
2026-10-25T15:58:32.914720+00:00 CV primary repeat 3/10
2026-10-25T15:58:33.969694+00:00 CV primary repeat 4/10
2026-10-25T15:58:34.988702+00:00 CV primary repeat 5/10
2026-10-25T15:58:36.028032+00:00 CV primary repeat 6/10
2026-10-25T15:58:36.982192+00:00 CV primary repeat 7/10
2026-10-25T15:58:37.952073+00:00 CV primary repeat 8/10
2026-10-25T15:58:38.889842+00:00 CV primary repeat 9/10
2026-10-25T15:58:39.844761+00:00 CV primary repeat 10/10
2026-10-25T15:58:45.665632+00:00 external C1Q GSE43292 AUC 0.828
2026-10-25T15:58:48.407866+00:00 external C1Q GSE28829 AUC 0.952
2026-10-25T15:58:55.005945+00:00 external Wu6 GSE43292 AUC 0.846
2026-10-25T15:59:00.469008+00:00 external Wu6 GSE28829 AUC 0.971
2026-10-25T15:59:08.554360+00:00 external ridge200 GSE43292 AUC 0.877
2026-10-25T15:59:14.272444+00:00 external ridge200 GSE28829 AUC 0.986
2026-10-25T15:59:19.146922+00:00 external centroid200 GSE43292 AUC 0.873
2026-10-25T15:59:21.850865+00:00 external centroid200 GSE28829 AUC 1.000
2026-10-25T15:59:28.327455+00:00 external forest200 GSE43292 AUC 0.874
2026-10-25T15:59:33.206000+00:00 external forest200 GSE28829 AUC 0.846
2026-10-25T15:59:33.212041+00:00 finished main
```
