## Supplementary material for "Anatomical comparison populations and threshold transport in vascular transcriptomic classification": Reproducibility archive: code, provenance and results: analysis_robust.log

```
2026-10-25T15:58:56.211044+00:00 CV top50 repeat 1/10
2026-10-25T15:58:56.280080+00:00 CV top50 repeat 2/10
2026-10-25T15:58:56.351831+00:00 CV top50 repeat 3/10
2026-10-25T15:58:56.411641+00:00 CV top50 repeat 4/10
2026-10-25T15:58:56.482804+00:00 CV top50 repeat 5/10
2026-10-25T15:58:56.551391+00:00 CV top50 repeat 6/10
2026-10-25T15:58:56.613141+00:00 CV top50 repeat 7/10
2026-10-25T15:58:56.675721+00:00 CV top50 repeat 8/10
2026-10-25T15:58:56.736389+00:00 CV top50 repeat 9/10
2026-10-25T15:58:56.798516+00:00 CV top50 repeat 10/10
2026-10-25T15:58:56.924454+00:00 CV top500 repeat 1/10
2026-10-25T15:58:56.998006+00:00 CV top500 repeat 2/10
2026-10-25T15:58:57.076060+00:00 CV top500 repeat 3/10
2026-10-25T15:58:57.136746+00:00 CV top500 repeat 4/10
2026-10-25T15:58:57.198233+00:00 CV top500 repeat 5/10
2026-10-25T15:58:57.254538+00:00 CV top500 repeat 6/10
2026-10-25T15:58:57.310307+00:00 CV top500 repeat 7/10
2026-10-25T15:58:57.368050+00:00 CV top500 repeat 8/10
2026-10-25T15:58:57.426397+00:00 CV top500 repeat 9/10
2026-10-25T15:58:57.508323+00:00 CV top500 repeat 10/10
2026-10-25T15:58:57.598262+00:00 CV C001 repeat 1/10
2026-10-25T15:58:57.656778+00:00 CV C001 repeat 2/10
2026-10-25T15:58:57.714098+00:00 CV C001 repeat 3/10
2026-10-25T15:58:57.778661+00:00 CV C001 repeat 4/10
2026-10-25T15:58:57.844035+00:00 CV C001 repeat 5/10
2026-10-25T15:58:57.927675+00:00 CV C001 repeat 6/10
2026-10-25T15:58:58.005955+00:00 CV C001 repeat 7/10
2026-10-25T15:58:58.074725+00:00 CV C001 repeat 8/10
2026-10-25T15:58:58.135905+00:00 CV C001 repeat 9/10
2026-10-25T15:58:58.197469+00:00 CV C001 repeat 10/10
2026-10-25T15:58:58.333220+00:00 CV C1 repeat 1/10
2026-10-25T15:58:58.408447+00:00 CV C1 repeat 2/10
2026-10-25T15:58:58.488741+00:00 CV C1 repeat 3/10
2026-10-25T15:58:58.556608+00:00 CV C1 repeat 4/10
2026-10-25T15:58:58.632697+00:00 CV C1 repeat 5/10
2026-10-25T15:58:58.696404+00:00 CV C1 repeat 6/10
2026-10-25T15:58:58.763140+00:00 CV C1 repeat 7/10
2026-10-25T15:58:58.831580+00:00 CV C1 repeat 8/10
2026-10-25T15:58:58.896701+00:00 CV C1 repeat 9/10
2026-10-25T15:58:58.966151+00:00 CV C1 repeat 10/10
2026-10-25T15:58:59.078780+00:00 CV native repeat 1/10
2026-10-25T15:58:59.150281+00:00 CV native repeat 2/10
2026-10-25T15:58:59.220033+00:00 CV native repeat 3/10
2026-10-25T15:58:59.289473+00:00 CV native repeat 4/10
2026-10-25T15:58:59.361663+00:00 CV native repeat 5/10
2026-10-25T15:58:59.436108+00:00 CV native repeat 6/10
2026-10-25T15:58:59.528073+00:00 CV native repeat 7/10
2026-10-25T15:58:59.618317+00:00 CV native repeat 8/10
2026-10-25T15:58:59.708347+00:00 CV native repeat 9/10
2026-10-25T15:58:59.780447+00:00 CV native repeat 10/10
2026-10-25T15:58:59.879164+00:00 CV exclude_ambiguous repeat 1/10
2026-10-25T15:58:59.967345+00:00 CV exclude_ambiguous repeat 2/10
2026-10-25T15:59:00.048563+00:00 CV exclude_ambiguous repeat 3/10
2026-10-25T15:59:00.117431+00:00 CV exclude_ambiguous repeat 4/10
2026-10-25T15:59:00.181086+00:00 CV exclude_ambiguous repeat 5/10
2026-10-25T15:59:00.242719+00:00 CV exclude_ambiguous repeat 6/10
2026-10-25T15:59:00.309633+00:00 CV exclude_ambiguous repeat 7/10
2026-10-25T15:59:00.375131+00:00 CV exclude_ambiguous repeat 8/10
2026-10-25T15:59:00.440846+00:00 CV exclude_ambiguous repeat 9/10
2026-10-25T15:59:00.517480+00:00 CV exclude_ambiguous repeat 10/10
2026-10-25T15:59:00.623777+00:00 CV 104_grouped_arrays repeat 1/10
2026-10-25T15:59:00.693755+00:00 CV 104_grouped_arrays repeat 2/10
2026-10-25T15:59:00.766567+00:00 CV 104_grouped_arrays repeat 3/10
2026-10-25T15:59:00.849062+00:00 CV 104_grouped_arrays repeat 4/10
2026-10-25T15:59:00.962544+00:00 CV 104_grouped_arrays repeat 5/10
2026-10-25T15:59:01.061943+00:00 CV 104_grouped_arrays repeat 6/10
2026-10-25T15:59:01.140429+00:00 CV 104_grouped_arrays repeat 7/10
2026-10-25T15:59:01.245664+00:00 CV 104_grouped_arrays repeat 8/10
2026-10-25T15:59:01.324094+00:00 CV 104_grouped_arrays repeat 9/10
2026-10-25T15:59:01.401354+00:00 CV 104_grouped_arrays repeat 10/10
2026-10-25T15:59:01.508586+00:00 CV possible_shared_controls repeat 1/10
2026-10-25T15:59:01.575387+00:00 CV possible_shared_controls repeat 2/10
2026-10-25T15:59:01.653981+00:00 CV possible_shared_controls repeat 3/10
2026-10-25T15:59:01.738827+00:00 CV possible_shared_controls repeat 4/10
2026-10-25T15:59:01.841392+00:00 CV possible_shared_controls repeat 5/10
2026-10-25T15:59:01.951133+00:00 CV possible_shared_controls repeat 6/10
2026-10-25T15:59:02.047186+00:00 CV possible_shared_controls repeat 7/10
2026-10-25T15:59:02.135493+00:00 CV possible_shared_controls repeat 8/10
2026-10-25T15:59:02.205421+00:00 CV possible_shared_controls repeat 9/10
2026-10-25T15:59:02.276622+00:00 CV possible_shared_controls repeat 10/10
2026-10-25T15:59:03.867850+00:00 null within_bed 25/99
2026-10-25T15:59:05.499877+00:00 null within_bed 50/99
2026-10-25T15:59:07.172716+00:00 null within_bed 75/99
2026-10-25T15:59:11.117605+00:00 null unrestricted 25/99
2026-10-25T15:59:12.794607+00:00 null unrestricted 50/99
2026-10-25T15:59:14.197986+00:00 null unrestricted 75/99
2026-10-25T15:59:16.763766+00:00 finished robust
```
