## Supplementary material for "Anatomical comparison populations and threshold transport in vascular transcriptomic classification": Reproducibility archive: code, provenance and results: dataset_registry.json

```
[
  {
    "accession": "GSE100927",
    "official_source": "https://www.ncbi.nlm.nih.gov/geo/query/acc.cgi?acc=GSE100927",
    "platform": "GPL17077; Agilent SurePrint G3 Human GE v2 8x60K",
    "arrays": 104,
    "independent_patients_or_donors": "Unknown; 95 distinct full specimen labels do not establish independent donors",
    "disease_arrays": 69,
    "comparator_arrays": 35,
    "tissues": "Carotid, femoral, infrapopliteal arterial tissue",
    "disease_definition": "Surgically obtained atherosclerotic arterial specimens",
    "comparator_definition": "Arteries without atherosclerotic lesions from deceased organ donors",
    "anatomy_strata": "Carotid 29/12; femoral 26/12; infrapopliteal 14/11 (disease/control arrays)",
    "repeated_or_paired_samples": "Nine full specimen labels occur twice; four pairs also share numerical source label with b suffix. True repeat type unverified. Possible cross-bed donor sharing unresolved.",
    "denominator_discrepancy": "Original paper: 65 disease + 31 healthy arteries. Metadata grouping: 65 disease + 30 control full labels. Femoral control mismatch unresolved.",
    "inherited_preprocessing": "Depositor LOWESS against virtual median of all arrays; replicate probes averaged; low-intensity filtering",
    "role": "Development, repeated-label grouping sensitivity, arterial-bed holdout and restricted permutation",
    "source_ethics": "Source publication reports written patient/next-of-kin consent and Nantes/French approvals PFS09-014, DC-2008-402, CNIL 1520735 v0 and GNEDS. These are source-study approvals, not current-project approval.",
    "original_reference_key": "steenman2018",
    "original_DOI": "10.1038/s41598-018-22292-y",
    "data_type": "Publicly deposited real human tissue microarray measurements; not simulated",
    "use_conditions": "Unrestricted public GEO download; NCBI imposes no use/distribution restriction but submitter IP claims may remain. No dataset-specific CC BY license established.",
    "use_conditions_url": "https://www.ncbi.nlm.nih.gov/geo/info/disclaimer.html",
    "current_study_ethics": "Secondary analysis of public data. No new participant recruitment, intervention, consent collection, or new ethics approval is claimed; institutional determination requires author confirmation.",
    "followup": "None in analyzed endpoint",
    "censoring": "Not applicable to cross-sectional tissue classification",
    "download_date_utc": "2026-10-25",
    "download_completed_utc": "2026-10-25T15:54:14.648675+00:00",
    "processed_download_url": "https://ftp.ncbi.nlm.nih.gov/geo/series/GSE100nnn/GSE100927/matrix/GSE100927_series_matrix.txt.gz",
    "local_data_path": "data\\GSE100927_series_matrix.txt.gz",
    "sha256": "1f096514b86687166c2271efd8e197f9a11c522059b7b77e8504ef66a7b82c42",
    "bytes": 7149412,
    "tls_verified": true
  },
  {
    "accession": "GSE43292",
    "official_source": "https://www.ncbi.nlm.nih.gov/geo/query/acc.cgi?acc=GSE43292",
    "platform": "GPL6244; Affymetrix Human Gene 1.0 ST",
    "arrays": 64,
    "independent_patients_or_donors": "32 patients, each contributing two tissue samples (explicit GEO pairing)",
    "disease_arrays": 32,
    "comparator_arrays": 32,
    "tissues": "Carotid media and neo-intima without adventitia",
    "disease_definition": "Plaque core/shoulders, Stary IV or above, from hypertensive endarterectomy patients",
    "comparator_definition": "Distant macroscopically intact same-patient tissue, Stary I/II; not healthy donors",
    "anatomy_strata": "Carotid only",
    "repeated_or_paired_samples": "32 explicit patient-matched plaque/intact pairs",
    "denominator_discrepancy": "None identified: 64 arrays represent 32 patients, not 64 patients",
    "inherited_preprocessing": "Expression Console v1.1 default RMA summarization, as stated in deposited sample metadata",
    "role": "Locked external paired lesion-stage transport; donor-level bootstrap and within-pair concordance",
    "source_ethics": "Public GEO source. No original-study approval number was verified from accessible metadata by this audit; do not invent one.",
    "original_reference_key": "ayari2013",
    "original_DOI": "10.1007/s12038-013-9310-2",
    "data_type": "Publicly deposited real human tissue microarray measurements; not simulated",
    "use_conditions": "Unrestricted public GEO download; NCBI imposes no use/distribution restriction but submitter IP claims may remain. No dataset-specific CC BY license established.",
    "use_conditions_url": "https://www.ncbi.nlm.nih.gov/geo/info/disclaimer.html",
    "current_study_ethics": "Secondary analysis of public data. No new participant recruitment, intervention, consent collection, or new ethics approval is claimed; institutional determination requires author confirmation.",
    "followup": "None in analyzed endpoint",
    "censoring": "Not applicable to cross-sectional tissue classification",
    "download_date_utc": "2026-10-25",
    "download_completed_utc": "2026-10-25T15:54:13.183185+00:00",
    "processed_download_url": "https://ftp.ncbi.nlm.nih.gov/geo/series/GSE43nnn/GSE43292/matrix/GSE43292_series_matrix.txt.gz",
    "local_data_path": "data\\GSE43292_series_matrix.txt.gz",
    "sha256": "9bf92c40eccbe3594f0b4550e54e81a58365ba4a2251a0d6bd7fda439a20f573",
    "bytes": 7231220,
    "tls_verified": true
  },
  {
    "accession": "GSE28829",
    "official_source": "https://www.ncbi.nlm.nih.gov/geo/query/acc.cgi?acc=GSE28829",
    "platform": "GPL570; Affymetrix Human Genome U133 Plus 2.0",
    "arrays": 29,
    "independent_patients_or_donors": "Unverified; 29 tissue arrays and no explicit donor IDs in deposited metadata",
    "disease_arrays": 16,
    "comparator_arrays": 13,
    "tissues": "Autopsy carotid artery segments from Maastricht Pathology Tissue Collection",
    "disease_definition": "Advanced lesion: thin- or thick-fibrous-cap atheroma",
    "comparator_definition": "Early lesion: pathological intimal thickening/intimal xanthoma; not healthy volunteers",
    "anatomy_strata": "Carotid only",
    "repeated_or_paired_samples": "No pairing stated; independent donor identities cannot be reconstructed from public sample titles",
    "denominator_discrepancy": "Do not infer 29 independent patients from 29 array columns",
    "inherited_preprocessing": "RMA with background subtraction, median-polish summarization and quantile normalization (affy)",
    "role": "Locked external early-versus-advanced lesion-stage challenge; sample-level uncertainty with independence limitation",
    "source_ethics": "GEO states collection, storage and use adhered to the Code for Proper Secondary Use of Human Tissue. No new ethics approval is claimed.",
    "original_reference_key": "doring2012",
    "original_DOI": "10.1161/CIRCULATIONAHA.111.046755",
    "data_type": "Publicly deposited real human tissue microarray measurements; not simulated",
    "use_conditions": "Unrestricted public GEO download; NCBI imposes no use/distribution restriction but submitter IP claims may remain. No dataset-specific CC BY license established.",
    "use_conditions_url": "https://www.ncbi.nlm.nih.gov/geo/info/disclaimer.html",
    "current_study_ethics": "Secondary analysis of public data. No new participant recruitment, intervention, consent collection, or new ethics approval is claimed; institutional determination requires author confirmation.",
    "followup": "None in analyzed endpoint",
    "censoring": "Not applicable to cross-sectional tissue classification",
    "download_date_utc": "2026-10-25",
    "download_completed_utc": "2026-10-25T15:54:13.558867+00:00",
    "processed_download_url": "https://ftp.ncbi.nlm.nih.gov/geo/series/GSE28nnn/GSE28829/matrix/GSE28829_series_matrix.txt.gz",
    "local_data_path": "data\\GSE28829_series_matrix.txt.gz",
    "sha256": "022546a68ab6f2c6ceab3b9d9d57e9ebd0aa592185e4c51d6eeead9e6539ce48",
    "bytes": 9527080,
    "tls_verified": true
  }
]
```
