## Supplementary material for "Anatomical comparison populations and threshold transport in vascular transcriptomic classification": Reproducibility archive: code, provenance and results: descriptive_mean_crossfit_export_audit.json

```
{
  "created_utc": "2026-10-25T16:23:07.871281+00:00",
  "passed": true,
  "operation": "saved-score aggregation only; no model fitting or primary-analysis change",
  "protocol_status": "Descriptive output promised by internal protocol v1; assembled after review from original saved predictions. The protocol was not a registration and did not specify a one-sided positive-inflation primary hypothesis.",
  "unit": "complete-title label group; not authenticated patient or donor",
  "input_sha256": {
    "results/primary_predictions.csv": "4eaa723feff88c538860579748bd39927e7e0dc3a1aeec156917196d34d28d6e",
    "results/primary_fold_metrics.csv": "cbf1d4b5dee4570d7cefc26c152a74d12029021f799e4148fa956e8d05d6c8d8",
    "results/primary_pair_cells.csv": "0bdb99450bc79e140a95a54d1542de41799a5e0d1057b3c906e7d06e3f32832f"
  },
  "output_sha256": {
    "results/descriptive_mean_crossfit_scores.csv": "84944e7916e3cd76c519455fb9c2a68610a64910607d92eb7e491208532c3ac3",
    "results/descriptive_mean_crossfit_metrics.csv": "730c2f80b1295c87f7718ffdfb6093d707f133024fb8c5506af991bde589c55c"
  },
  "rows": 665,
  "models": [
    "prevalence",
    "bed_sex",
    "C1Q",
    "Wu6",
    "ridge200",
    "centroid200",
    "forest200"
  ],
  "metrics": [
    {
      "model": "prevalence",
      "n_label_groups": 95,
      "n_positive_label_groups": 65,
      "n_negative_label_groups": 30,
      "n_held_out_scores_per_label_group": 10,
      "descriptive_mean_crossfit_pooled_auc": 0.4835897435897436,
      "primary_equal_fold_mean_auc": 0.5,
      "descriptive_minus_primary_auc": -0.016410256410256396,
      "interpretation": "descriptive_only_not_primary_nine_cell_estimand_or_independent_validation"
    },
    {
      "model": "bed_sex",
      "n_label_groups": 95,
      "n_positive_label_groups": 65,
      "n_negative_label_groups": 30,
      "n_held_out_scores_per_label_group": 10,
      "descriptive_mean_crossfit_pooled_auc": 0.49128205128205127,
      "primary_equal_fold_mean_auc": 0.5375180375180375,
      "descriptive_minus_primary_auc": -0.04623598623598624,
      "interpretation": "descriptive_only_not_primary_nine_cell_estimand_or_independent_validation"
    },
    {
      "model": "C1Q",
      "n_label_groups": 95,
      "n_positive_label_groups": 65,
      "n_negative_label_groups": 30,
      "n_held_out_scores_per_label_group": 10,
      "descriptive_mean_crossfit_pooled_auc": 0.9225641025641027,
      "primary_equal_fold_mean_auc": 0.9243722943722943,
      "descriptive_minus_primary_auc": -0.0018081918081915838,
      "interpretation": "descriptive_only_not_primary_nine_cell_estimand_or_independent_validation"
    },
    {
      "model": "Wu6",
      "n_label_groups": 95,
      "n_positive_label_groups": 65,
      "n_negative_label_groups": 30,
      "n_held_out_scores_per_label_group": 10,
      "descriptive_mean_crossfit_pooled_auc": 0.9661538461538463,
      "primary_equal_fold_mean_auc": 0.9693290043290043,
      "descriptive_minus_primary_auc": -0.0031751581751580105,
      "interpretation": "descriptive_only_not_primary_nine_cell_estimand_or_independent_validation"
    },
    {
      "model": "ridge200",
      "n_label_groups": 95,
      "n_positive_label_groups": 65,
      "n_negative_label_groups": 30,
      "n_held_out_scores_per_label_group": 10,
      "descriptive_mean_crossfit_pooled_auc": 0.996923076923077,
      "primary_equal_fold_mean_auc": 0.9967748917748919,
      "descriptive_minus_primary_auc": 0.00014818514818515371,
      "interpretation": "descriptive_only_not_primary_nine_cell_estimand_or_independent_validation"
    },
    {
      "model": "centroid200",
      "n_label_groups": 95,
      "n_positive_label_groups": 65,
      "n_negative_label_groups": 30,
      "n_held_out_scores_per_label_group": 10,
      "descriptive_mean_crossfit_pooled_auc": 0.9887179487179487,
      "primary_equal_fold_mean_auc": 0.985981240981241,
      "descriptive_minus_primary_auc": 0.0027367077367077552,
      "interpretation": "descriptive_only_not_primary_nine_cell_estimand_or_independent_validation"
    },
    {
      "model": "forest200",
      "n_label_groups": 95,
      "n_positive_label_groups": 65,
      "n_negative_label_groups": 30,
      "n_held_out_scores_per_label_group": 10,
      "descriptive_mean_crossfit_pooled_auc": 0.9907692307692308,
      "primary_equal_fold_mean_auc": 0.9930735930735931,
      "descriptive_minus_primary_auc": -0.002304362304362262,
      "interpretation": "descriptive_only_not_primary_nine_cell_estimand_or_independent_validation"
    }
  ],
  "primary_cell_verification": {
    "mean_per_fold_minimum": 0.97429012345679,
    "mean_per_fold_maximum": 1.0,
    "mean_per_fold_span": 0.025709876543209984,
    "minimum_of_mean_cell_matrix": 0.9765817901234567,
    "maximum_of_mean_cell_matrix": 1.0,
    "minimum_individual_fold_cell": 0.875,
    "minimum_cell_pair_count": 12,
    "maximum_cell_pair_count": 36,
    "all_primary_diagonal_cells_equal_one": true,
    "primary_mean_delta_mix": -0.0032251082251081964
  },
  "limits": [
    "Every label group has one held-out score per repetition; fits and observations overlap across repetitions.",
    "Averaging scores from differently fitted models is descriptive and does not replace within-fold nine-cell calculations.",
    "Classifier probabilities are technical outputs, not population disease risks; C1Q and centroid outputs are uncalibrated scores.",
    "No confidence interval or independent-replication claim is attached to the averaged-score AUROC."
  ]
}
```
