## Supplementary material for "Anatomical comparison populations and threshold transport in vascular transcriptomic classification": Reproducibility archive: code, provenance and results: environment.json

```
{
  "numpy": "2.4.6",
  "pandas": "2.3.3",
  "scipy": "1.17.1",
  "scikit-learn": "1.9.0",
  "matplotlib": "3.10.9",
  "requests": "2.34.2",
  "Pillow": "12.2.0",
  "pypdf": "6.13.0",
  "python": "3.11.9 (tags/v3.11.9:de54cf5, Apr  2 2024, 10:12:12) [MSC v.1938 64 bit (AMD64)]",
  "executable": "C:\\Users\\Administrator\\AppData\\Local\\Programs\\Python\\Python311\\python.exe",
  "recorded_utc": "2026-10-25T16:16:14.831120+00:00"
}
```
