## Supplementary material for "Anatomical comparison populations and threshold transport in vascular transcriptomic classification": Reproducibility archive: code, provenance and results: expected_inputs_v1.json

```
[
  {
    "kind": "complete_processed_matrix",
    "accession": "GSE43292",
    "url": "https://ftp.ncbi.nlm.nih.gov/geo/series/GSE43nnn/GSE43292/matrix/GSE43292_series_matrix.txt.gz",
    "path": "data\\GSE43292_series_matrix.txt.gz",
    "start_utc": "2026-10-25T15:54:09.856803+00:00",
    "finish_utc": "2026-10-25T15:54:13.183185+00:00",
    "bytes": 7231220,
    "sha256": "9bf92c40eccbe3594f0b4550e54e81a58365ba4a2251a0d6bd7fda439a20f573",
    "tls_verified": true
  },
  {
    "kind": "complete_processed_matrix",
    "accession": "GSE28829",
    "url": "https://ftp.ncbi.nlm.nih.gov/geo/series/GSE28nnn/GSE28829/matrix/GSE28829_series_matrix.txt.gz",
    "path": "data\\GSE28829_series_matrix.txt.gz",
    "start_utc": "2026-10-25T15:54:09.857314+00:00",
    "finish_utc": "2026-10-25T15:54:13.558867+00:00",
    "bytes": 9527080,
    "sha256": "022546a68ab6f2c6ceab3b9d9d57e9ebd0aa592185e4c51d6eeead9e6539ce48",
    "tls_verified": true
  },
  {
    "kind": "complete_processed_matrix",
    "accession": "GSE100927",
    "url": "https://ftp.ncbi.nlm.nih.gov/geo/series/GSE100nnn/GSE100927/matrix/GSE100927_series_matrix.txt.gz",
    "path": "data\\GSE100927_series_matrix.txt.gz",
    "start_utc": "2026-10-25T15:54:09.856803+00:00",
    "finish_utc": "2026-10-25T15:54:14.648675+00:00",
    "bytes": 7149412,
    "sha256": "1f096514b86687166c2271efd8e197f9a11c522059b7b77e8504ef66a7b82c42",
    "tls_verified": true
  },
  {
    "kind": "complete_first_platform_table_only",
    "accession": "GPL6244",
    "url": "https://ftp.ncbi.nlm.nih.gov/geo/platforms/GPL6nnn/GPL6244/soft/GPL6244_family.soft.gz",
    "path": "data\\GPL6244_platform_table.txt",
    "start_utc": "2026-10-25T15:54:13.567342+00:00",
    "finish_utc": "2026-10-25T15:54:16.946842+00:00",
    "bytes": 99348020,
    "sha256": "fec006e4ce50b9652e57dfd1a9662dd2d3d8d52dd4080ddd7c588a1cfebb2ca6",
    "data_rows": 33297,
    "remote_advertised_bytes": "8742583981",
    "whole_family_downloaded": false,
    "tls_verified": true
  },
  {
    "kind": "complete_first_platform_table_only",
    "accession": "GPL17077",
    "url": "https://ftp.ncbi.nlm.nih.gov/geo/platforms/GPL17nnn/GPL17077/soft/GPL17077_family.soft.gz",
    "path": "data\\GPL17077_platform_table.txt",
    "start_utc": "2026-10-25T15:54:13.189986+00:00",
    "finish_utc": "2026-10-25T15:54:17.568485+00:00",
    "bytes": 27695696,
    "sha256": "af381df3f6a56e62ca912d318ad28742559662b5df2ba777588e85454fafbeaf",
    "data_rows": 50739,
    "remote_advertised_bytes": "3665513427",
    "whole_family_downloaded": false,
    "tls_verified": true
  },
  {
    "kind": "complete_first_platform_table_only",
    "accession": "GPL570",
    "url": "https://ftp.ncbi.nlm.nih.gov/geo/platforms/GPLnnn/GPL570/soft/GPL570_family.soft.gz",
    "path": "data\\GPL570_platform_table.txt",
    "start_utc": "2026-10-25T15:54:14.655396+00:00",
    "finish_utc": "2026-10-25T15:54:17.914942+00:00",
    "bytes": 79444360,
    "sha256": "8f9d4b684160319c0e452f6639312759502a3937c50651e414dce2d1563fb569",
    "data_rows": 54675,
    "remote_advertised_bytes": "72283950733",
    "whole_family_downloaded": false,
    "tls_verified": true
  }
]
```
