## Supplementary material for "Anatomical comparison populations and threshold transport in vascular transcriptomic classification": Reproducibility archive: code, provenance and results: exploratory_supplement_audit.json

```
{
  "created_utc": "2026-10-27T01:57:41.100956+00:00",
  "status": "Saved-result table generation; no fitting",
  "table_ids": [
    "S9",
    "S10"
  ],
  "panel_rows": 22,
  "threshold_evaluation_rows": 15,
  "input_sha256": {
    "results/exploratory_features/representation_fold_metrics.csv": "d0e4445333b1e39536da984243e36eca8bb8109531749403f0d1768daa1c3081",
    "results/exploratory_features/representation_external_metrics.csv": "56d70b906a26714271407c1ed2b337b1044c4a556598f4dd761107da210b364a",
    "results/primary_fold_metrics.csv": "cbf1d4b5dee4570d7cefc26c152a74d12029021f799e4148fa956e8d05d6c8d8",
    "results/external_metrics.csv": "955027d35b6acac0b643ebdd60fa2e64ef4f424272eb8c48ec8a41f3d5497dd8",
    "results/external_pairs.csv": "91f59339976ac88ab84ba15cee6c8ea53b2dbea061c1b3f5e56a1ddc9e3a3b04",
    "results/exploratory_threshold/evaluation_metrics.csv": "aa9f86b018de6988a7cc2b00986be2859ef5324ad693be693aeba6f2d7f0e041",
    "results/exploratory_threshold/threshold_rules.csv": "ccd8cef5a98d0dc8d42e4e1305441efee67cc00d013bff0fe993d584050816bd"
  },
  "output_sha256": "a0902caf4974ea0a0266ac42e5f3fb6a7e2c1a55fda487f4d1a13c0295b6475e"
}
```
