## Supplementary material for "Anatomical comparison populations and threshold transport in vascular transcriptomic classification": Reproducibility archive: code, provenance and results: feature_analysis_audit.json

```
{
  "recorded_utc": "2026-10-27T01:39:34.002950+00:00",
  "scope": "Exploratory post-result representation controls; no target feature/threshold selection; original primary retained",
  "seed": 20261026,
  "random_panels": 20,
  "genes_per_panel": 200,
  "source_fits": 630,
  "external_source_fits": 21,
  "ranking_numeric_correction": "All new linear classifiers use decision_function for AUROC/AP/pair concordance to avoid sigmoid saturation ties; see implementation_note_05_logit_ranking.txt. Probabilities retained for threshold and Brier.",
  "primary_recovery_fits": 30,
  "max_saved_primary_prediction_error": 1.1102230246251565e-16,
  "passed": true,
  "original_result_sha256_unchanged": {
    "results/104_grouped_arrays_fold_metrics.csv": "1e4c86523214187cf7681cb8f92acdede6b35a958c5cc8f6704a8710c6e5726f",
    "results/104_grouped_arrays_pair_cells.csv": "e235eba4441a1723a16c1cb55305c9009476cc91d73a360b66be0cc972295e4b",
    "results/104_grouped_arrays_predictions.csv": "cca210dbe147eb03cdac6820eed0a63694caa7febf5d5c26148b9235a0188473",
    "results/ambiguous_label_profile_similarity.csv": "fe0050b508074fa8e82852cd6b81338beb9d67abab2a4493fa5cd6f777c7a246",
    "results/C001_fold_metrics.csv": "27a039e95ce407f596deef7c823cfcf9f732340d5f427aca0ce982fc3b518d7d",
    "results/C001_pair_cells.csv": "b46006d77b9bb7b9bef362dc9f6560b6de0e50317cccbf9c6a608918af1d3a00",
    "results/C001_predictions.csv": "ae60174d380416a5671636bfabd0f86e0b23f9e0c756f40bc57288614186bedc",
    "results/C1_fold_metrics.csv": "cc8ced839f56c09c9d9504fcefdfb09b9296db0ed97da647777f14797eb740e5",
    "results/C1_pair_cells.csv": "b089922f5699fa4e5cee0f4b93b381185029c77307232aa153cf71095aaf6cb1",
    "results/C1_predictions.csv": "9b38c296cf0273f59b6153e06c6e5f47251e9804fa5a413154eab5ae3d760d9f",
    "results/descriptive_mean_crossfit_metrics.csv": "730c2f80b1295c87f7718ffdfb6093d707f133024fb8c5506af991bde589c55c",
    "results/descriptive_mean_crossfit_scores.csv": "84944e7916e3cd76c519455fb9c2a68610a64910607d92eb7e491208532c3ac3",
    "results/exclude_ambiguous_fold_metrics.csv": "d6afeb9fb3a4e7267afc705806895191e548bde3bad227b07c79b2f1dbb24b5a",
    "results/exclude_ambiguous_pair_cells.csv": "e9343642e502ad27267682540067605ea763e800523f435047c09f10602438b5",
    "results/exclude_ambiguous_predictions.csv": "c472dde7b306483f24d3470bc4685f40497b967969e2756a0febf0e86d2002c0",
    "results/external_metrics.csv": "955027d35b6acac0b643ebdd60fa2e64ef4f424272eb8c48ec8a41f3d5497dd8",
    "results/external_pairs.csv": "91f59339976ac88ab84ba15cee6c8ea53b2dbea061c1b3f5e56a1ddc9e3a3b04",
    "results/external_predictions.csv": "83d94c5d09deddd2e77c6ba6e8d0296c4538137970dd78388239923ac9676302",
    "results/frozen_primary_coefficients.csv": "5085494a1bf8613a0622b46459b3be6a8720d7b8c382ecf17a44e3e55e568bc6",
    "results/frozen_primary_model.json": "e30d9c3f11b39046edf8dd7a88f2585da00770a54d88e44f5c818db677d77b2c",
    "results/full_pipeline_subsampling.csv": "fde02a2fcb1f38369e9a803705bc1d36df01bc64e60a835d31c0c803df16c2d3",
    "results/native_fold_metrics.csv": "4737c7e384ae4fc99342c61ae2849ea05af2804bf5488a8316c80b746370a510",
    "results/native_pair_cells.csv": "ac5d6090524fddc78e82f5ebc6bbb3a16c0964eeb8b059f04eb9f4e796b89c5e",
    "results/native_predictions.csv": "02b6d4a42e414bad6836ff79e921fa2f43f1572c10306f3224805dac46138488",
    "results/permutation_nulls.csv": "285285b494473a65dd668c2f888d7a3d27621961c31879857a96db78d7eb1413",
    "results/possible_shared_controls_fold_metrics.csv": "1cb527a7dfbcce7d025a79648ac4d04182017bd582200074409bd228dcb18bf9",
    "results/possible_shared_controls_pair_cells.csv": "e09f2e832c2f9c5eb200a50c55b0ae977e4aba51744bc88c2dc4052932fa3967",
    "results/possible_shared_controls_predictions.csv": "d156bbe36e9a49cc8d73fb846ccca1a7b6ea2915212dd0e7304569506b4bd62d",
    "results/primary_analysis_units.csv": "5f2831c68bbee2f2ec620e3dcaad666119f544e3daf66c59a4842580c11f5f30",
    "results/primary_fold_metrics.csv": "cbf1d4b5dee4570d7cefc26c152a74d12029021f799e4148fa956e8d05d6c8d8",
    "results/primary_pair_cells.csv": "0bdb99450bc79e140a95a54d1542de41799a5e0d1057b3c906e7d06e3f32832f",
    "results/primary_predictions.csv": "4eaa723feff88c538860579748bd39927e7e0dc3a1aeec156917196d34d28d6e",
    "results/sensitivity_all_fold_metrics.csv": "6e7db2d89413ee5b9fc1aea48acde07c38363226dc06da67e34c246a90bc6c3c",
    "results/top500_fold_metrics.csv": "6a4554af27e18a2dc45b17b25b54d3d8ced882f38ab53258b6ce6ec8e4318f91",
    "results/top500_pair_cells.csv": "f614c573ad5786a96399684e48b5880e02edff066ef1e776574f3e54cd3f79ed",
    "results/top500_predictions.csv": "ffe27386e8970d6d77a263cab09169d136d378118fef0a7c8ec1aaec7d00acb5",
    "results/top50_fold_metrics.csv": "d640149f66766a5bc0c66beeab55ad49b0b492d8ca20a4034babf295096106b8",
    "results/top50_pair_cells.csv": "ba5d828db7b101b10d52bad6ba9a6f666cbc2416ddbeb8dd99df71cf243eb47d",
    "results/top50_predictions.csv": "632b25c9868a2ea109c50f47484f7b0143bb9992412bc406b08afad8a8a99ae7",
    "results/transport_metrics.csv": "e17a9c63863834ddc24ea85bfb8d77a26d740ee6da654b71e5194ddae683dda3",
    "results/transport_predictions.csv": "f126df07e9c9e1cb007492dff789cc0fa6a3c2c85dcef929e5208fc985f2a722",
    "results/unmatched_within_stratum_similarity.csv": "9eeda2fc7e127a3ba4efff6a046bc5f475566c94af7e2ef8e3a3a2201d11ca14"
  },
  "new_output_sha256": {
    "feature_jaccard.csv": "8892558851ec2f6b6186e0c6e5cd19ec9544f03b82413116f81b27ee8d457bc0",
    "feature_stability.csv": "2b99d0e621d518921df7acda95f2534a8df3485c100f5f1407bf4200d8688ed1",
    "full_source_panel_genes.csv": "0c568c60c2a1bac59d1cb05b74c5b11325855a616a425c5d8fbff166728f8fd0",
    "primary_fold_features.csv": "cd3631734f6e058e28ab406378092864db3d5062cc24bf95e85485ad9218bcaa",
    "random_panel_genes.csv": "c2c4de53661704000b86ecd500cbc76794356acae83d51b9f8351439ec19a07f",
    "representation_cv_predictions.csv": "f5aaa8afe16be607d8ca0f76b806333432ed516ad0bf313f4e92cc94f77db4e7",
    "representation_external_metrics.csv": "56d70b906a26714271407c1ed2b337b1044c4a556598f4dd761107da210b364a",
    "representation_external_predictions.csv": "cb2667bba51b442471bc49572033d629af41bb5a5385eeec09f80bceb8e20390",
    "representation_fold_metrics.csv": "d0e4445333b1e39536da984243e36eca8bb8109531749403f0d1768daa1c3081",
    "summary.json": "412f6e5ad6d865251c45c4017c0ea50d0c0b1e444a6b93d85afd506c43d2df15"
  },
  "limitations": [
    "Panel draws and overlapping folds are not independent cohorts or uncertainty intervals",
    "Near-ceiling source data and inherited all-array normalization remain",
    "No random-panel winner selected; no causal gene importance or new biomarker claim"
  ]
}
```
