## Supplementary material for "Anatomical comparison populations and threshold transport in vascular transcriptomic classification": Reproducibility archive: code, provenance and results: independent_extension_validation.json

```
{
  "checked_utc": "2026-10-27T01:40:35.459579+00:00",
  "passed": true,
  "errors": [],
  "maximum_absolute_numerical_discrepancy": 1.865174681370263e-14,
  "checks": {
    "original_core_result_hashes_unchanged": 42,
    "source_fold_records_recomputed": 630,
    "feature_membership": {
      "training_fits": 30,
      "rows": 6000,
      "union": 619,
      "all_30": 45,
      "all_vocabulary_genes": 15235,
      "limited_independent_refits": 2
    },
    "external_panel_records_recomputed": 42,
    "probability_saturation_diagnostic": [
      {
        "panel": "random_18",
        "dataset": "GSE43292",
        "probability_unique": 1,
        "ranking_unique": 64,
        "at_zero": 0,
        "at_one": 64,
        "probability_auc": 0.5,
        "linear_logit_auc": 0.720703125
      }
    ],
    "source_only_thresholds": {
      "learning_rows": 285,
      "rules": 12,
      "evaluations": 15,
      "all_source": {
        "fixed_0.5": 0.5,
        "source_max_youden": 0.6172766160042804,
        "source_sensitivity_0.90": 0.6921545481109297
      },
      "curve_rows_recomputed": 2208,
      "scope": "Code and exact split audit confirms threshold learning excludes outer target bed; curves use targets descriptively only"
    },
    "frozen_geometry": {
      "sample_records": 188,
      "gene_contribution_records": 37600,
      "scope": "Exact classifier arithmetic; source in-sample reference, no platform-specific cause or causal biology established"
    },
    "paired_geometry": {
      "known_pairs": 32,
      "pair_gene_rows": 6400,
      "source_only_display_genes": 20
    },
    "fixed_score_case_influence": {
      "paired_rows": 160,
      "histology_rows": 145,
      "interpretation": "Deletes fixed known patient blocks or specimens, not model fitting/CV/CI"
    }
  },
  "input_sha256": {
    "data/GSE100927_samples.csv": "f3c6fe1db5a0debe7ae70b5aecaff55ba6c3f9b9f384e0a13382e3fcd469f38f",
    "results/exploratory_features/random_panel_genes.csv": "c2c4de53661704000b86ecd500cbc76794356acae83d51b9f8351439ec19a07f",
    "results/exploratory_features/representation_cv_predictions.csv": "f5aaa8afe16be607d8ca0f76b806333432ed516ad0bf313f4e92cc94f77db4e7",
    "results/exploratory_features/representation_fold_metrics.csv": "d0e4445333b1e39536da984243e36eca8bb8109531749403f0d1768daa1c3081",
    "results/primary_predictions.csv": "4eaa723feff88c538860579748bd39927e7e0dc3a1aeec156917196d34d28d6e",
    "results/exploratory_features/primary_fold_features.csv": "cd3631734f6e058e28ab406378092864db3d5062cc24bf95e85485ad9218bcaa",
    "results/exploratory_features/feature_stability.csv": "2b99d0e621d518921df7acda95f2534a8df3485c100f5f1407bf4200d8688ed1",
    "results/exploratory_features/feature_jaccard.csv": "8892558851ec2f6b6186e0c6e5cd19ec9544f03b82413116f81b27ee8d457bc0",
    "results/exploratory_features/representation_external_predictions.csv": "cb2667bba51b442471bc49572033d629af41bb5a5385eeec09f80bceb8e20390",
    "results/exploratory_features/representation_external_metrics.csv": "56d70b906a26714271407c1ed2b337b1044c4a556598f4dd761107da210b364a",
    "results/exploratory_threshold/source_crossfit_learning_scores.csv": "2aa9be090410ac487eacb06b538119e3da97ac90233febed86264f92ea372396",
    "results/exploratory_threshold/threshold_rules.csv": "ccd8cef5a98d0dc8d42e4e1305441efee67cc00d013bff0fe993d584050816bd",
    "results/exploratory_threshold/source_threshold_candidates.csv": "406a9562d941ccd0d0208db02201fcd634264869c2b832327d33f363c8e60256",
    "results/exploratory_threshold/evaluation_predictions.csv": "d5a1f9990e42ba1ae70457d0404658332e2a2d99824f7dda780472c55d224c16",
    "results/exploratory_threshold/evaluation_metrics.csv": "aa9f86b018de6988a7cc2b00986be2859ef5324ad693be693aeba6f2d7f0e041",
    "results/exploratory_threshold/threshold_response_curves.csv": "fb7b89ddf43ff5fe663c2f4f8031efbd05a466e844066fe8832031fa33a5075e",
    "results/frozen_primary_coefficients.csv": "5085494a1bf8613a0622b46459b3be6a8720d7b8c382ecf17a44e3e55e568bc6",
    "results/exploratory_threshold/score_geometry_samples.csv": "b1bdc4afb9207e68a3e3af5304f9a735c9b6744f6c8defa8f6ee47a867676cc2",
    "results/exploratory_threshold/feature_contributions_all.csv": "7648f95366d5710d205c5173242962295ca68f2455ce52c6deb1061ba7634b97",
    "results/exploratory_threshold/mean_feature_contributions.csv": "76a907b8023b2f11ec9c99517b98a839a01d3f4e3d92e8bfe63b0165789a147c",
    "results/exploratory_threshold/class_logit_decomposition.csv": "46a5d65205e3172afcb42c187ac346461f82d181f1e183dfbbf7c829d7dc5cca",
    "results/exploratory_threshold/standardization_displacement.csv": "210c3ca2245309e69045896650fdb78d03016053ead3757ed532df3f346aacc8",
    "data/GSE43292_samples.csv": "1456abb2036a0e7be7937d17c478ccf9cd69216e5eb27fe4e2ec3c5441846092",
    "data/GSE28829_samples.csv": "cbf8972f92d7635eee4be4a02f48bc06239e693cba36f6e16e6427eb8877e0bc",
    "results/exploratory_threshold/top20_source_coefficient_genes.csv": "77f403308d4586798d0dd722b21bcb8c4e7c5dfe7aa059be27a43ab6aa01d843",
    "results/exploratory_threshold/paired_primary_margins.csv": "17325240f54b57d419908d7b2f3d3bc94f9183d9959a37e346208d23afc692c4",
    "results/exploratory_threshold/paired_feature_logit_differences.csv": "73063d2a6265e17f9b484a6ed8e8d7161ca14128c7e93e5d05c6a17fc1871c2d",
    "results/external_predictions.csv": "83d94c5d09deddd2e77c6ba6e8d0296c4538137970dd78388239923ac9676302",
    "results/external_pairs.csv": "91f59339976ac88ab84ba15cee6c8ea53b2dbea061c1b3f5e56a1ddc9e3a3b04",
    "results/exploratory_threshold/paired_deletion_influence.csv": "e79eee40606f75881de181ebe1f3adac929b8af1d00607ac7d63e145b5818a8a",
    "results/exploratory_threshold/histology_deletion_influence.csv": "a62f7a284071af50118dba999811736a3546a6d6559e4af1f40d1b1dd7130df1"
  },
  "scope": "Independent saved-output recomputation, source-only split/selection audit and two independent fitted-panel replays. No clean environment install, full refit or human peer-review endorsement."
}
```
