## Supplementary material for "Anatomical comparison populations and threshold transport in vascular transcriptomic classification": Reproducibility archive: code, provenance and results: threshold_analysis_audit.json

```
{
  "created_utc": "2026-10-27T01:37:11.595811+00:00",
  "elapsed_seconds": 1.137498299998697,
  "executed_new_inner_fits": 9,
  "executed_outer_fits": 3,
  "external_models_refitted": 0,
  "passed": true,
  "original_core_results_unchanged": true,
  "original_result_sha256": {
    "results/104_grouped_arrays_fold_metrics.csv": "1e4c86523214187cf7681cb8f92acdede6b35a958c5cc8f6704a8710c6e5726f",
    "results/104_grouped_arrays_pair_cells.csv": "e235eba4441a1723a16c1cb55305c9009476cc91d73a360b66be0cc972295e4b",
    "results/104_grouped_arrays_predictions.csv": "cca210dbe147eb03cdac6820eed0a63694caa7febf5d5c26148b9235a0188473",
    "results/ambiguous_label_profile_similarity.csv": "fe0050b508074fa8e82852cd6b81338beb9d67abab2a4493fa5cd6f777c7a246",
    "results/C001_fold_metrics.csv": "27a039e95ce407f596deef7c823cfcf9f732340d5f427aca0ce982fc3b518d7d",
    "results/C001_pair_cells.csv": "b46006d77b9bb7b9bef362dc9f6560b6de0e50317cccbf9c6a608918af1d3a00",
    "results/C001_predictions.csv": "ae60174d380416a5671636bfabd0f86e0b23f9e0c756f40bc57288614186bedc",
    "results/C1_fold_metrics.csv": "cc8ced839f56c09c9d9504fcefdfb09b9296db0ed97da647777f14797eb740e5",
    "results/C1_pair_cells.csv": "b089922f5699fa4e5cee0f4b93b381185029c77307232aa153cf71095aaf6cb1",
    "results/C1_predictions.csv": "9b38c296cf0273f59b6153e06c6e5f47251e9804fa5a413154eab5ae3d760d9f",
    "results/descriptive_mean_crossfit_metrics.csv": "730c2f80b1295c87f7718ffdfb6093d707f133024fb8c5506af991bde589c55c",
    "results/descriptive_mean_crossfit_scores.csv": "84944e7916e3cd76c519455fb9c2a68610a64910607d92eb7e491208532c3ac3",
    "results/exclude_ambiguous_fold_metrics.csv": "d6afeb9fb3a4e7267afc705806895191e548bde3bad227b07c79b2f1dbb24b5a",
    "results/exclude_ambiguous_pair_cells.csv": "e9343642e502ad27267682540067605ea763e800523f435047c09f10602438b5",
    "results/exclude_ambiguous_predictions.csv": "c472dde7b306483f24d3470bc4685f40497b967969e2756a0febf0e86d2002c0",
    "results/external_metrics.csv": "955027d35b6acac0b643ebdd60fa2e64ef4f424272eb8c48ec8a41f3d5497dd8",
    "results/external_pairs.csv": "91f59339976ac88ab84ba15cee6c8ea53b2dbea061c1b3f5e56a1ddc9e3a3b04",
    "results/external_predictions.csv": "83d94c5d09deddd2e77c6ba6e8d0296c4538137970dd78388239923ac9676302",
    "results/frozen_primary_coefficients.csv": "5085494a1bf8613a0622b46459b3be6a8720d7b8c382ecf17a44e3e55e568bc6",
    "results/frozen_primary_model.json": "e30d9c3f11b39046edf8dd7a88f2585da00770a54d88e44f5c818db677d77b2c",
    "results/full_pipeline_subsampling.csv": "fde02a2fcb1f38369e9a803705bc1d36df01bc64e60a835d31c0c803df16c2d3",
    "results/native_fold_metrics.csv": "4737c7e384ae4fc99342c61ae2849ea05af2804bf5488a8316c80b746370a510",
    "results/native_pair_cells.csv": "ac5d6090524fddc78e82f5ebc6bbb3a16c0964eeb8b059f04eb9f4e796b89c5e",
    "results/native_predictions.csv": "02b6d4a42e414bad6836ff79e921fa2f43f1572c10306f3224805dac46138488",
    "results/permutation_nulls.csv": "285285b494473a65dd668c2f888d7a3d27621961c31879857a96db78d7eb1413",
    "results/possible_shared_controls_fold_metrics.csv": "1cb527a7dfbcce7d025a79648ac4d04182017bd582200074409bd228dcb18bf9",
    "results/possible_shared_controls_pair_cells.csv": "e09f2e832c2f9c5eb200a50c55b0ae977e4aba51744bc88c2dc4052932fa3967",
    "results/possible_shared_controls_predictions.csv": "d156bbe36e9a49cc8d73fb846ccca1a7b6ea2915212dd0e7304569506b4bd62d",
    "results/primary_analysis_units.csv": "5f2831c68bbee2f2ec620e3dcaad666119f544e3daf66c59a4842580c11f5f30",
    "results/primary_fold_metrics.csv": "cbf1d4b5dee4570d7cefc26c152a74d12029021f799e4148fa956e8d05d6c8d8",
    "results/primary_pair_cells.csv": "0bdb99450bc79e140a95a54d1542de41799a5e0d1057b3c906e7d06e3f32832f",
    "results/primary_predictions.csv": "4eaa723feff88c538860579748bd39927e7e0dc3a1aeec156917196d34d28d6e",
    "results/sensitivity_all_fold_metrics.csv": "6e7db2d89413ee5b9fc1aea48acde07c38363226dc06da67e34c246a90bc6c3c",
    "results/top500_fold_metrics.csv": "6a4554af27e18a2dc45b17b25b54d3d8ced882f38ab53258b6ce6ec8e4318f91",
    "results/top500_pair_cells.csv": "f614c573ad5786a96399684e48b5880e02edff066ef1e776574f3e54cd3f79ed",
    "results/top500_predictions.csv": "ffe27386e8970d6d77a263cab09169d136d378118fef0a7c8ec1aaec7d00acb5",
    "results/top50_fold_metrics.csv": "d640149f66766a5bc0c66beeab55ad49b0b492d8ca20a4034babf295096106b8",
    "results/top50_pair_cells.csv": "ba5d828db7b101b10d52bad6ba9a6f666cbc2416ddbeb8dd99df71cf243eb47d",
    "results/top50_predictions.csv": "632b25c9868a2ea109c50f47484f7b0143bb9992412bc406b08afad8a8a99ae7",
    "results/transport_metrics.csv": "e17a9c63863834ddc24ea85bfb8d77a26d740ee6da654b71e5194ddae683dda3",
    "results/transport_predictions.csv": "f126df07e9c9e1cb007492dff789cc0fa6a3c2c85dcef929e5208fc985f2a722",
    "results/unmatched_within_stratum_similarity.csv": "9eeda2fc7e127a3ba4efff6a046bc5f475566c94af7e2ef8e3a3a2201d11ca14"
  },
  "input_sha256": {
    "code/analyze.py": "35d05876fafe646844cbda8e870ffe2b4004a67eae19aa14333ecc4fd41bfcdc",
    "protocol/exploratory_extension_04_20261026.txt": "93b96d2c1c795eb1a4a3cfde978b32f71aaeeb8f3320151b74010c55343f3250",
    "data/GSE100927_rank.pkl": "5005abde80778adf59d6006601ba80f56d5a19350c6d3b4e24fa0f1b9fda1cbb",
    "data/GSE100927_samples.csv": "f3c6fe1db5a0debe7ae70b5aecaff55ba6c3f9b9f384e0a13382e3fcd469f38f",
    "data/GSE43292_rank.pkl": "1ce51a7777162082f49f72bb015ece7fe4dc413e9b5493dc2bdcbf69b5c94ec8",
    "data/GSE43292_samples.csv": "1456abb2036a0e7be7937d17c478ccf9cd69216e5eb27fe4e2ec3c5441846092",
    "data/GSE28829_rank.pkl": "9700a5555a02f3116c85ab3a7d679f1533c47ed3be4736e40b70af4d4f7faec0",
    "data/GSE28829_samples.csv": "cbf8972f92d7635eee4be4a02f48bc06239e693cba36f6e16e6427eb8877e0bc"
  },
  "outer_prediction_replay_max_error": {
    "Carotid": 1.1102230246251565e-16,
    "Femoral": 1.1102230246251565e-16,
    "Infrapopliteal": 8.429671891074797e-17
  },
  "frozen_external_score_reconstruction_max_error": {
    "GSE43292": 1.942890293094024e-16,
    "GSE28829": 8.326672684688674e-16
  },
  "threshold_record_count": 12,
  "evaluation_record_count": 15,
  "paired_deletion_rows": 160,
  "histology_deletion_rows": 145,
  "serialized_exports_cross_checked": true,
  "output_sha256": {
    "class_logit_decomposition.csv": "46a5d65205e3172afcb42c187ac346461f82d181f1e183dfbbf7c829d7dc5cca",
    "evaluation_metrics.csv": "aa9f86b018de6988a7cc2b00986be2859ef5324ad693be693aeba6f2d7f0e041",
    "evaluation_predictions.csv": "d5a1f9990e42ba1ae70457d0404658332e2a2d99824f7dda780472c55d224c16",
    "feature_contributions_all.csv": "7648f95366d5710d205c5173242962295ca68f2455ce52c6deb1061ba7634b97",
    "histology_deletion_influence.csv": "a62f7a284071af50118dba999811736a3546a6d6559e4af1f40d1b1dd7130df1",
    "mean_feature_contributions.csv": "76a907b8023b2f11ec9c99517b98a839a01d3f4e3d92e8bfe63b0165789a147c",
    "paired_deletion_influence.csv": "e79eee40606f75881de181ebe1f3adac929b8af1d00607ac7d63e145b5818a8a",
    "paired_feature_logit_differences.csv": "73063d2a6265e17f9b484a6ed8e8d7161ca14128c7e93e5d05c6a17fc1871c2d",
    "paired_five_rule_sign_map.csv": "c1d86c2f17329fcfd31ee519e542383be71b6ac6d5817f744e82a8646fc06221",
    "paired_primary_margins.csv": "17325240f54b57d419908d7b2f3d3bc94f9183d9959a37e346208d23afc692c4",
    "score_geometry_samples.csv": "b1bdc4afb9207e68a3e3af5304f9a735c9b6744f6c8defa8f6ee47a867676cc2",
    "source_crossfit_learning_scores.csv": "2aa9be090410ac487eacb06b538119e3da97ac90233febed86264f92ea372396",
    "source_threshold_candidates.csv": "406a9562d941ccd0d0208db02201fcd634264869c2b832327d33f363c8e60256",
    "standardization_displacement.csv": "210c3ca2245309e69045896650fdb78d03016053ead3757ed532df3f346aacc8",
    "summary.json": "7443d01c251f4041e7f1b4db217ab28a99f95fc8e804aaa30d0e6f2b1ba4ae09",
    "threshold_response_curves.csv": "fb7b89ddf43ff5fe663c2f4f8031efbd05a466e844066fe8832031fa33a5075e",
    "threshold_rules.csv": "ccd8cef5a98d0dc8d42e4e1305441efee67cc00d013bff0fe993d584050816bd",
    "top20_source_coefficient_genes.csv": "77f403308d4586798d0dd722b21bcb8c4e7c5dfe7aa059be27a43ab6aa01d843"
  },
  "validations": [
    "Original repetition0 covers95unique source label groups exactly once.",
    "All inner folds disjoint; held-out arterial bed absent from threshold learning.",
    "Nested outer scores reproduce original primary leave-one-bed-out scores within1e-10.",
    "Frozen coefficient accounting reconstructs saved external probabilities within1e-10.",
    "Every class and paired logit reconstruction checked within1e-10.",
    "Re-read thresholds attain independent sklearn ROC maximumYouden and statedsource sensitivityconstraint.",
    "Re-read15evaluationmetricrows match independent sklearnconfusion_matrix on188savedpredictionrecords.",
    "All original result file hashes unchanged."
  ]
}
```
