## Supplementary material for "Anatomical comparison populations and threshold transport in vascular transcriptomic classification": Reproducibility archive: code, provenance and results: GSE28829_sample_metadata.json

```
[
  {
    "accession": "GSE28829",
    "title": "advanced atherosclerotic plaque1",
    "geo_accession": "GSM714070",
    "status": "Public on Apr 25 2011",
    "submission_date": "Apr 25 2011",
    "last_update_date": "Apr 25 2011",
    "type": "RNA",
    "channel_count": "1",
    "source_name_ch1": "postmortem plaque",
    "organism_ch1": "Homo sapiens",
    "characteristics_ch1": "tissue: carotid artery",
    "characteristics_ch1_2": "phenotype: advanced atherosclerotic plaque",
    "molecule_ch1": "total RNA",
    "extract_protocol_ch1": "Guanidine isothiocyanate/CsCl method followed by further purification and concentration using RNease mini columns (Qiagenm Hilden, Germany)",
    "label_ch1": "Biotin",
    "label_protocol_ch1": "GeneChip IVT Labeling Kit (Affymetrix, Santa Clara, USA, CA)",
    "taxid_ch1": "9606",
    "hyb_protocol": "Affymetrix Eukaryotic Target Hybridization protocol (GeneChip Expression Analysis Technical Manual)",
    "scan_protocol": "GeneChip Scanner 3000 (Affymetrix, Santa Clara, USA, CA)",
    "description": "Advanced atherosclerotic plaque from human carotid (autopsy)",
    "data_processing": "Probe set summarization and normalization was performed by robust multi-array averaging (RMA, including background subtraction, summarization by median polish and quantile normalization) using the R/Bioconductor package affy.",
    "platform_id": "GPL570",
    "contact_name": "Marco,,Manca",
    "contact_email": "marco.manca@cern.ch, marco@scimpulse.org",
    "contact_laboratory": "Experimental Vascular Pathology",
    "contact_department": "CARIM",
    "contact_institute": "University of Maastricht",
    "contact_address": "P. Debyelaan 25",
    "contact_city": "Maastricht",
    "contact_state": "Limburg",
    "contact_zip/postal_code": "6229  HX",
    "contact_country": "Netherlands",
    "supplementary_file": "ftp://ftp.ncbi.nlm.nih.gov/geo/samples/GSM714nnn/GSM714070/suppl/GSM714070_ADV1.CEL.gz",
    "data_row_count": "54675"
  },
  {
    "accession": "GSE28829",
    "title": "advanced atherosclerotic plaque2",
    "geo_accession": "GSM714071",
    "status": "Public on Apr 25 2011",
    "submission_date": "Apr 25 2011",
    "last_update_date": "Apr 25 2011",
    "type": "RNA",
    "channel_count": "1",
    "source_name_ch1": "postmortem plaque",
    "organism_ch1": "Homo sapiens",
    "characteristics_ch1": "tissue: carotid artery",
    "characteristics_ch1_2": "phenotype: advanced atherosclerotic plaque",
    "molecule_ch1": "total RNA",
    "extract_protocol_ch1": "Guanidine isothiocyanate/CsCl method followed by further purification and concentration using RNease mini columns (Qiagenm Hilden, Germany)",
    "label_ch1": "Biotin",
    "label_protocol_ch1": "GeneChip IVT Labeling Kit (Affymetrix, Santa Clara, USA, CA)",
    "taxid_ch1": "9606",
    "hyb_protocol": "Affymetrix Eukaryotic Target Hybridization protocol (GeneChip Expression Analysis Technical Manual)",
    "scan_protocol": "GeneChip Scanner 3000 (Affymetrix, Santa Clara, USA, CA)",
    "description": "Advanced atherosclerotic plaque from human carotid (autopsy)",
    "data_processing": "Probe set summarization and normalization was performed by robust multi-array averaging (RMA, including background subtraction, summarization by median polish and quantile normalization) using the R/Bioconductor package affy.",
    "platform_id": "GPL570",
    "contact_name": "Marco,,Manca",
    "contact_email": "marco.manca@cern.ch, marco@scimpulse.org",
    "contact_laboratory": "Experimental Vascular Pathology",
    "contact_department": "CARIM",
    "contact_institute": "University of Maastricht",
    "contact_address": "P. Debyelaan 25",
    "contact_city": "Maastricht",
    "contact_state": "Limburg",
    "contact_zip/postal_code": "6229  HX",
    "contact_country": "Netherlands",
    "supplementary_file": "ftp://ftp.ncbi.nlm.nih.gov/geo/samples/GSM714nnn/GSM714071/suppl/GSM714071_ADV2.CEL.gz",
    "data_row_count": "54675"
  },
  {
    "accession": "GSE28829",
    "title": "advanced atherosclerotic plaque3",
    "geo_accession": "GSM714072",
    "status": "Public on Apr 25 2011",
    "submission_date": "Apr 25 2011",
    "last_update_date": "Apr 25 2011",
    "type": "RNA",
    "channel_count": "1",
    "source_name_ch1": "postmortem plaque",
    "organism_ch1": "Homo sapiens",
    "characteristics_ch1": "tissue: carotid artery",
    "characteristics_ch1_2": "phenotype: advanced atherosclerotic plaque",
    "molecule_ch1": "total RNA",
    "extract_protocol_ch1": "Guanidine isothiocyanate/CsCl method followed by further purification and concentration using RNease mini columns (Qiagenm Hilden, Germany)",
    "label_ch1": "Biotin",
    "label_protocol_ch1": "GeneChip IVT Labeling Kit (Affymetrix, Santa Clara, USA, CA)",
    "taxid_ch1": "9606",
    "hyb_protocol": "Affymetrix Eukaryotic Target Hybridization protocol (GeneChip Expression Analysis Technical Manual)",
    "scan_protocol": "GeneChip Scanner 3000 (Affymetrix, Santa Clara, USA, CA)",
    "description": "Advanced atherosclerotic plaque from human carotid (autopsy)",
    "data_processing": "Probe set summarization and normalization was performed by robust multi-array averaging (RMA, including background subtraction, summarization by median polish and quantile normalization) using the R/Bioconductor package affy.",
    "platform_id": "GPL570",
    "contact_name": "Marco,,Manca",
    "contact_email": "marco.manca@cern.ch, marco@scimpulse.org",
    "contact_laboratory": "Experimental Vascular Pathology",
    "contact_department": "CARIM",
    "contact_institute": "University of Maastricht",
    "contact_address": "P. Debyelaan 25",
    "contact_city": "Maastricht",
    "contact_state": "Limburg",
    "contact_zip/postal_code": "6229  HX",
    "contact_country": "Netherlands",
    "supplementary_file": "ftp://ftp.ncbi.nlm.nih.gov/geo/samples/GSM714nnn/GSM714072/suppl/GSM714072_ADV3.CEL.gz",
    "data_row_count": "54675"
  },
  {
    "accession": "GSE28829",
    "title": "advanced atherosclerotic plaque4",
    "geo_accession": "GSM714073",
    "status": "Public on Apr 25 2011",
    "submission_date": "Apr 25 2011",
    "last_update_date": "Apr 25 2011",
    "type": "RNA",
    "channel_count": "1",
    "source_name_ch1": "postmortem plaque",
    "organism_ch1": "Homo sapiens",
    "characteristics_ch1": "tissue: carotid artery",
    "characteristics_ch1_2": "phenotype: advanced atherosclerotic plaque",
    "molecule_ch1": "total RNA",
    "extract_protocol_ch1": "Guanidine isothiocyanate/CsCl method followed by further purification and concentration using RNease mini columns (Qiagenm Hilden, Germany)",
    "label_ch1": "Biotin",
    "label_protocol_ch1": "GeneChip IVT Labeling Kit (Affymetrix, Santa Clara, USA, CA)",
    "taxid_ch1": "9606",
    "hyb_protocol": "Affymetrix Eukaryotic Target Hybridization protocol (GeneChip Expression Analysis Technical Manual)",
    "scan_protocol": "GeneChip Scanner 3000 (Affymetrix, Santa Clara, USA, CA)",
    "description": "Advanced atherosclerotic plaque from human carotid (autopsy)",
    "data_processing": "Probe set summarization and normalization was performed by robust multi-array averaging (RMA, including background subtraction, summarization by median polish and quantile normalization) using the R/Bioconductor package affy.",
    "platform_id": "GPL570",
    "contact_name": "Marco,,Manca",
    "contact_email": "marco.manca@cern.ch, marco@scimpulse.org",
    "contact_laboratory": "Experimental Vascular Pathology",
    "contact_department": "CARIM",
    "contact_institute": "University of Maastricht",
    "contact_address": "P. Debyelaan 25",
    "contact_city": "Maastricht",
    "contact_state": "Limburg",
    "contact_zip/postal_code": "6229  HX",
    "contact_country": "Netherlands",
    "supplementary_file": "ftp://ftp.ncbi.nlm.nih.gov/geo/samples/GSM714nnn/GSM714073/suppl/GSM714073_ADV4.CEL.gz",
    "data_row_count": "54675"
  },
  {
    "accession": "GSE28829",
    "title": "advanced atherosclerotic plaque5",
    "geo_accession": "GSM714074",
    "status": "Public on Apr 25 2011",
    "submission_date": "Apr 25 2011",
    "last_update_date": "Apr 25 2011",
    "type": "RNA",
    "channel_count": "1",
    "source_name_ch1": "postmortem plaque",
    "organism_ch1": "Homo sapiens",
    "characteristics_ch1": "tissue: carotid artery",
    "characteristics_ch1_2": "phenotype: advanced atherosclerotic plaque",
    "molecule_ch1": "total RNA",
    "extract_protocol_ch1": "Guanidine isothiocyanate/CsCl method followed by further purification and concentration using RNease mini columns (Qiagenm Hilden, Germany)",
    "label_ch1": "Biotin",
    "label_protocol_ch1": "GeneChip IVT Labeling Kit (Affymetrix, Santa Clara, USA, CA)",
    "taxid_ch1": "9606",
    "hyb_protocol": "Affymetrix Eukaryotic Target Hybridization protocol (GeneChip Expression Analysis Technical Manual)",
    "scan_protocol": "GeneChip Scanner 3000 (Affymetrix, Santa Clara, USA, CA)",
    "description": "Advanced atherosclerotic plaque from human carotid (autopsy)",
    "data_processing": "Probe set summarization and normalization was performed by robust multi-array averaging (RMA, including background subtraction, summarization by median polish and quantile normalization) using the R/Bioconductor package affy.",
    "platform_id": "GPL570",
    "contact_name": "Marco,,Manca",
    "contact_email": "marco.manca@cern.ch, marco@scimpulse.org",
    "contact_laboratory": "Experimental Vascular Pathology",
    "contact_department": "CARIM",
    "contact_institute": "University of Maastricht",
    "contact_address": "P. Debyelaan 25",
    "contact_city": "Maastricht",
    "contact_state": "Limburg",
    "contact_zip/postal_code": "6229  HX",
    "contact_country": "Netherlands",
    "supplementary_file": "ftp://ftp.ncbi.nlm.nih.gov/geo/samples/GSM714nnn/GSM714074/suppl/GSM714074_ADV5.CEL.gz",
    "data_row_count": "54675"
  },
  {
    "accession": "GSE28829",
    "title": "advanced atherosclerotic plaque6",
    "geo_accession": "GSM714075",
    "status": "Public on Apr 25 2011",
    "submission_date": "Apr 25 2011",
    "last_update_date": "Apr 25 2011",
    "type": "RNA",
    "channel_count": "1",
    "source_name_ch1": "postmortem plaque",
    "organism_ch1": "Homo sapiens",
    "characteristics_ch1": "tissue: carotid artery",
    "characteristics_ch1_2": "phenotype: advanced atherosclerotic plaque",
    "molecule_ch1": "total RNA",
    "extract_protocol_ch1": "Guanidine isothiocyanate/CsCl method followed by further purification and concentration using RNease mini columns (Qiagenm Hilden, Germany)",
    "label_ch1": "Biotin",
    "label_protocol_ch1": "GeneChip IVT Labeling Kit (Affymetrix, Santa Clara, USA, CA)",
    "taxid_ch1": "9606",
    "hyb_protocol": "Affymetrix Eukaryotic Target Hybridization protocol (GeneChip Expression Analysis Technical Manual)",
    "scan_protocol": "GeneChip Scanner 3000 (Affymetrix, Santa Clara, USA, CA)",
    "description": "Advanced atherosclerotic plaque from human carotid (autopsy)",
    "data_processing": "Probe set summarization and normalization was performed by robust multi-array averaging (RMA, including background subtraction, summarization by median polish and quantile normalization) using the R/Bioconductor package affy.",
    "platform_id": "GPL570",
    "contact_name": "Marco,,Manca",
    "contact_email": "marco.manca@cern.ch, marco@scimpulse.org",
    "contact_laboratory": "Experimental Vascular Pathology",
    "contact_department": "CARIM",
    "contact_institute": "University of Maastricht",
    "contact_address": "P. Debyelaan 25",
    "contact_city": "Maastricht",
    "contact_state": "Limburg",
    "contact_zip/postal_code": "6229  HX",
    "contact_country": "Netherlands",
    "supplementary_file": "ftp://ftp.ncbi.nlm.nih.gov/geo/samples/GSM714nnn/GSM714075/suppl/GSM714075_ADV6.CEL.gz",
    "data_row_count": "54675"
  },
  {
    "accession": "GSE28829",
    "title": "advanced atherosclerotic plaque7",
    "geo_accession": "GSM714076",
    "status": "Public on Apr 25 2011",
    "submission_date": "Apr 25 2011",
    "last_update_date": "Apr 25 2011",
    "type": "RNA",
    "channel_count": "1",
    "source_name_ch1": "postmortem plaque",
    "organism_ch1": "Homo sapiens",
    "characteristics_ch1": "tissue: carotid artery",
    "characteristics_ch1_2": "phenotype: advanced atherosclerotic plaque",
    "molecule_ch1": "total RNA",
    "extract_protocol_ch1": "Guanidine isothiocyanate/CsCl method followed by further purification and concentration using RNease mini columns (Qiagenm Hilden, Germany)",
    "label_ch1": "Biotin",
    "label_protocol_ch1": "GeneChip IVT Labeling Kit (Affymetrix, Santa Clara, USA, CA)",
    "taxid_ch1": "9606",
    "hyb_protocol": "Affymetrix Eukaryotic Target Hybridization protocol (GeneChip Expression Analysis Technical Manual)",
    "scan_protocol": "GeneChip Scanner 3000 (Affymetrix, Santa Clara, USA, CA)",
    "description": "Advanced atherosclerotic plaque from human carotid (autopsy)",
    "data_processing": "Probe set summarization and normalization was performed by robust multi-array averaging (RMA, including background subtraction, summarization by median polish and quantile normalization) using the R/Bioconductor package affy.",
    "platform_id": "GPL570",
    "contact_name": "Marco,,Manca",
    "contact_email": "marco.manca@cern.ch, marco@scimpulse.org",
    "contact_laboratory": "Experimental Vascular Pathology",
    "contact_department": "CARIM",
    "contact_institute": "University of Maastricht",
    "contact_address": "P. Debyelaan 25",
    "contact_city": "Maastricht",
    "contact_state": "Limburg",
    "contact_zip/postal_code": "6229  HX",
    "contact_country": "Netherlands",
    "supplementary_file": "ftp://ftp.ncbi.nlm.nih.gov/geo/samples/GSM714nnn/GSM714076/suppl/GSM714076_ADV7.CEL.gz",
    "data_row_count": "54675"
  },
  {
    "accession": "GSE28829",
    "title": "advanced atherosclerotic plaque8",
    "geo_accession": "GSM714077",
    "status": "Public on Apr 25 2011",
    "submission_date": "Apr 25 2011",
    "last_update_date": "Apr 25 2011",
    "type": "RNA",
    "channel_count": "1",
    "source_name_ch1": "postmortem plaque",
    "organism_ch1": "Homo sapiens",
    "characteristics_ch1": "tissue: carotid artery",
    "characteristics_ch1_2": "phenotype: advanced atherosclerotic plaque",
    "molecule_ch1": "total RNA",
    "extract_protocol_ch1": "Guanidine isothiocyanate/CsCl method followed by further purification and concentration using RNease mini columns (Qiagenm Hilden, Germany)",
    "label_ch1": "Biotin",
    "label_protocol_ch1": "GeneChip IVT Labeling Kit (Affymetrix, Santa Clara, USA, CA)",
    "taxid_ch1": "9606",
    "hyb_protocol": "Affymetrix Eukaryotic Target Hybridization protocol (GeneChip Expression Analysis Technical Manual)",
    "scan_protocol": "GeneChip Scanner 3000 (Affymetrix, Santa Clara, USA, CA)",
    "description": "Advanced atherosclerotic plaque from human carotid (autopsy)",
    "data_processing": "Probe set summarization and normalization was performed by robust multi-array averaging (RMA, including background subtraction, summarization by median polish and quantile normalization) using the R/Bioconductor package affy.",
    "platform_id": "GPL570",
    "contact_name": "Marco,,Manca",
    "contact_email": "marco.manca@cern.ch, marco@scimpulse.org",
    "contact_laboratory": "Experimental Vascular Pathology",
    "contact_department": "CARIM",
    "contact_institute": "University of Maastricht",
    "contact_address": "P. Debyelaan 25",
    "contact_city": "Maastricht",
    "contact_state": "Limburg",
    "contact_zip/postal_code": "6229  HX",
    "contact_country": "Netherlands",
    "supplementary_file": "ftp://ftp.ncbi.nlm.nih.gov/geo/samples/GSM714nnn/GSM714077/suppl/GSM714077_ADV8.CEL.gz",
    "data_row_count": "54675"
  },
  {
    "accession": "GSE28829",
    "title": "advanced atherosclerotic plaque9",
    "geo_accession": "GSM714078",
    "status": "Public on Apr 25 2011",
    "submission_date": "Apr 25 2011",
    "last_update_date": "Apr 25 2011",
    "type": "RNA",
    "channel_count": "1",
    "source_name_ch1": "postmortem plaque",
    "organism_ch1": "Homo sapiens",
    "characteristics_ch1": "tissue: carotid artery",
    "characteristics_ch1_2": "phenotype: advanced atherosclerotic plaque",
    "molecule_ch1": "total RNA",
    "extract_protocol_ch1": "Guanidine isothiocyanate/CsCl method followed by further purification and concentration using RNease mini columns (Qiagenm Hilden, Germany)",
    "label_ch1": "Biotin",
    "label_protocol_ch1": "GeneChip IVT Labeling Kit (Affymetrix, Santa Clara, USA, CA)",
    "taxid_ch1": "9606",
    "hyb_protocol": "Affymetrix Eukaryotic Target Hybridization protocol (GeneChip Expression Analysis Technical Manual)",
    "scan_protocol": "GeneChip Scanner 3000 (Affymetrix, Santa Clara, USA, CA)",
    "description": "Advanced atherosclerotic plaque from human carotid (autopsy)",
    "data_processing": "Probe set summarization and normalization was performed by robust multi-array averaging (RMA, including background subtraction, summarization by median polish and quantile normalization) using the R/Bioconductor package affy.",
    "platform_id": "GPL570",
    "contact_name": "Marco,,Manca",
    "contact_email": "marco.manca@cern.ch, marco@scimpulse.org",
    "contact_laboratory": "Experimental Vascular Pathology",
    "contact_department": "CARIM",
    "contact_institute": "University of Maastricht",
    "contact_address": "P. Debyelaan 25",
    "contact_city": "Maastricht",
    "contact_state": "Limburg",
    "contact_zip/postal_code": "6229  HX",
    "contact_country": "Netherlands",
    "supplementary_file": "ftp://ftp.ncbi.nlm.nih.gov/geo/samples/GSM714nnn/GSM714078/suppl/GSM714078_ADV9.CEL.gz",
    "data_row_count": "54675"
  },
  {
    "accession": "GSE28829",
    "title": "advanced atherosclerotic plaque10",
    "geo_accession": "GSM714079",
    "status": "Public on Apr 25 2011",
    "submission_date": "Apr 25 2011",
    "last_update_date": "Apr 25 2011",
    "type": "RNA",
    "channel_count": "1",
    "source_name_ch1": "postmortem plaque",
    "organism_ch1": "Homo sapiens",
    "characteristics_ch1": "tissue: carotid artery",
    "characteristics_ch1_2": "phenotype: advanced atherosclerotic plaque",
    "molecule_ch1": "total RNA",
    "extract_protocol_ch1": "Guanidine isothiocyanate/CsCl method followed by further purification and concentration using RNease mini columns (Qiagenm Hilden, Germany)",
    "label_ch1": "Biotin",
    "label_protocol_ch1": "GeneChip IVT Labeling Kit (Affymetrix, Santa Clara, USA, CA)",
    "taxid_ch1": "9606",
    "hyb_protocol": "Affymetrix Eukaryotic Target Hybridization protocol (GeneChip Expression Analysis Technical Manual)",
    "scan_protocol": "GeneChip Scanner 3000 (Affymetrix, Santa Clara, USA, CA)",
    "description": "Advanced atherosclerotic plaque from human carotid (autopsy)",
    "data_processing": "Probe set summarization and normalization was performed by robust multi-array averaging (RMA, including background subtraction, summarization by median polish and quantile normalization) using the R/Bioconductor package affy.",
    "platform_id": "GPL570",
    "contact_name": "Marco,,Manca",
    "contact_email": "marco.manca@cern.ch, marco@scimpulse.org",
    "contact_laboratory": "Experimental Vascular Pathology",
    "contact_department": "CARIM",
    "contact_institute": "University of Maastricht",
    "contact_address": "P. Debyelaan 25",
    "contact_city": "Maastricht",
    "contact_state": "Limburg",
    "contact_zip/postal_code": "6229  HX",
    "contact_country": "Netherlands",
    "supplementary_file": "ftp://ftp.ncbi.nlm.nih.gov/geo/samples/GSM714nnn/GSM714079/suppl/GSM714079_ADV10.CEL.gz",
    "data_row_count": "54675"
  },
  {
    "accession": "GSE28829",
    "title": "advanced atherosclerotic plaque11",
    "geo_accession": "GSM714080",
    "status": "Public on Apr 25 2011",
    "submission_date": "Apr 25 2011",
    "last_update_date": "Apr 25 2011",
    "type": "RNA",
    "channel_count": "1",
    "source_name_ch1": "postmortem plaque",
    "organism_ch1": "Homo sapiens",
    "characteristics_ch1": "tissue: carotid artery",
    "characteristics_ch1_2": "phenotype: advanced atherosclerotic plaque",
    "molecule_ch1": "total RNA",
    "extract_protocol_ch1": "Guanidine isothiocyanate/CsCl method followed by further purification and concentration using RNease mini columns (Qiagenm Hilden, Germany)",
    "label_ch1": "Biotin",
    "label_protocol_ch1": "GeneChip IVT Labeling Kit (Affymetrix, Santa Clara, USA, CA)",
    "taxid_ch1": "9606",
    "hyb_protocol": "Affymetrix Eukaryotic Target Hybridization protocol (GeneChip Expression Analysis Technical Manual)",
    "scan_protocol": "GeneChip Scanner 3000 (Affymetrix, Santa Clara, USA, CA)",
    "description": "Advanced atherosclerotic plaque from human carotid (autopsy)",
    "data_processing": "Probe set summarization and normalization was performed by robust multi-array averaging (RMA, including background subtraction, summarization by median polish and quantile normalization) using the R/Bioconductor package affy.",
    "platform_id": "GPL570",
    "contact_name": "Marco,,Manca",
    "contact_email": "marco.manca@cern.ch, marco@scimpulse.org",
    "contact_laboratory": "Experimental Vascular Pathology",
    "contact_department": "CARIM",
    "contact_institute": "University of Maastricht",
    "contact_address": "P. Debyelaan 25",
    "contact_city": "Maastricht",
    "contact_state": "Limburg",
    "contact_zip/postal_code": "6229  HX",
    "contact_country": "Netherlands",
    "supplementary_file": "ftp://ftp.ncbi.nlm.nih.gov/geo/samples/GSM714nnn/GSM714080/suppl/GSM714080_ADV11.CEL.gz",
    "data_row_count": "54675"
  },
  {
    "accession": "GSE28829",
    "title": "advanced atherosclerotic plaque12",
    "geo_accession": "GSM714081",
    "status": "Public on Apr 25 2011",
    "submission_date": "Apr 25 2011",
    "last_update_date": "Apr 25 2011",
    "type": "RNA",
    "channel_count": "1",
    "source_name_ch1": "postmortem plaque",
    "organism_ch1": "Homo sapiens",
    "characteristics_ch1": "tissue: carotid artery",
    "characteristics_ch1_2": "phenotype: advanced atherosclerotic plaque",
    "molecule_ch1": "total RNA",
    "extract_protocol_ch1": "Guanidine isothiocyanate/CsCl method followed by further purification and concentration using RNease mini columns (Qiagenm Hilden, Germany)",
    "label_ch1": "Biotin",
    "label_protocol_ch1": "GeneChip IVT Labeling Kit (Affymetrix, Santa Clara, USA, CA)",
    "taxid_ch1": "9606",
    "hyb_protocol": "Affymetrix Eukaryotic Target Hybridization protocol (GeneChip Expression Analysis Technical Manual)",
    "scan_protocol": "GeneChip Scanner 3000 (Affymetrix, Santa Clara, USA, CA)",
    "description": "Advanced atherosclerotic plaque from human carotid (autopsy)",
    "data_processing": "Probe set summarization and normalization was performed by robust multi-array averaging (RMA, including background subtraction, summarization by median polish and quantile normalization) using the R/Bioconductor package affy.",
    "platform_id": "GPL570",
    "contact_name": "Marco,,Manca",
    "contact_email": "marco.manca@cern.ch, marco@scimpulse.org",
    "contact_laboratory": "Experimental Vascular Pathology",
    "contact_department": "CARIM",
    "contact_institute": "University of Maastricht",
    "contact_address": "P. Debyelaan 25",
    "contact_city": "Maastricht",
    "contact_state": "Limburg",
    "contact_zip/postal_code": "6229  HX",
    "contact_country": "Netherlands",
    "supplementary_file": "ftp://ftp.ncbi.nlm.nih.gov/geo/samples/GSM714nnn/GSM714081/suppl/GSM714081_ADV12.CEL.gz",
    "data_row_count": "54675"
  },
  {
    "accession": "GSE28829",
    "title": "advanced atherosclerotic plaque13",
    "geo_accession": "GSM714082",
    "status": "Public on Apr 25 2011",
    "submission_date": "Apr 25 2011",
    "last_update_date": "Apr 25 2011",
    "type": "RNA",
    "channel_count": "1",
    "source_name_ch1": "postmortem plaque",
    "organism_ch1": "Homo sapiens",
    "characteristics_ch1": "tissue: carotid artery",
    "characteristics_ch1_2": "phenotype: advanced atherosclerotic plaque",
    "molecule_ch1": "total RNA",
    "extract_protocol_ch1": "Guanidine isothiocyanate/CsCl method followed by further purification and concentration using RNease mini columns (Qiagenm Hilden, Germany)",
    "label_ch1": "Biotin",
    "label_protocol_ch1": "GeneChip IVT Labeling Kit (Affymetrix, Santa Clara, USA, CA)",
    "taxid_ch1": "9606",
    "hyb_protocol": "Affymetrix Eukaryotic Target Hybridization protocol (GeneChip Expression Analysis Technical Manual)",
    "scan_protocol": "GeneChip Scanner 3000 (Affymetrix, Santa Clara, USA, CA)",
    "description": "Advanced atherosclerotic plaque from human carotid (autopsy)",
    "data_processing": "Probe set summarization and normalization was performed by robust multi-array averaging (RMA, including background subtraction, summarization by median polish and quantile normalization) using the R/Bioconductor package affy.",
    "platform_id": "GPL570",
    "contact_name": "Marco,,Manca",
    "contact_email": "marco.manca@cern.ch, marco@scimpulse.org",
    "contact_laboratory": "Experimental Vascular Pathology",
    "contact_department": "CARIM",
    "contact_institute": "University of Maastricht",
    "contact_address": "P. Debyelaan 25",
    "contact_city": "Maastricht",
    "contact_state": "Limburg",
    "contact_zip/postal_code": "6229  HX",
    "contact_country": "Netherlands",
    "supplementary_file": "ftp://ftp.ncbi.nlm.nih.gov/geo/samples/GSM714nnn/GSM714082/suppl/GSM714082_ADV13.CEL.gz",
    "data_row_count": "54675"
  },
  {
    "accession": "GSE28829",
    "title": "advanced atherosclerotic plaque14",
    "geo_accession": "GSM714083",
    "status": "Public on Apr 25 2011",
    "submission_date": "Apr 25 2011",
    "last_update_date": "Apr 25 2011",
    "type": "RNA",
    "channel_count": "1",
    "source_name_ch1": "postmortem plaque",
    "organism_ch1": "Homo sapiens",
    "characteristics_ch1": "tissue: carotid artery",
    "characteristics_ch1_2": "phenotype: advanced atherosclerotic plaque",
    "molecule_ch1": "total RNA",
    "extract_protocol_ch1": "Guanidine isothiocyanate/CsCl method followed by further purification and concentration using RNease mini columns (Qiagenm Hilden, Germany)",
    "label_ch1": "Biotin",
    "label_protocol_ch1": "GeneChip IVT Labeling Kit (Affymetrix, Santa Clara, USA, CA)",
    "taxid_ch1": "9606",
    "hyb_protocol": "Affymetrix Eukaryotic Target Hybridization protocol (GeneChip Expression Analysis Technical Manual)",
    "scan_protocol": "GeneChip Scanner 3000 (Affymetrix, Santa Clara, USA, CA)",
    "description": "Advanced atherosclerotic plaque from human carotid (autopsy)",
    "data_processing": "Probe set summarization and normalization was performed by robust multi-array averaging (RMA, including background subtraction, summarization by median polish and quantile normalization) using the R/Bioconductor package affy.",
    "platform_id": "GPL570",
    "contact_name": "Marco,,Manca",
    "contact_email": "marco.manca@cern.ch, marco@scimpulse.org",
    "contact_laboratory": "Experimental Vascular Pathology",
    "contact_department": "CARIM",
    "contact_institute": "University of Maastricht",
    "contact_address": "P. Debyelaan 25",
    "contact_city": "Maastricht",
    "contact_state": "Limburg",
    "contact_zip/postal_code": "6229  HX",
    "contact_country": "Netherlands",
    "supplementary_file": "ftp://ftp.ncbi.nlm.nih.gov/geo/samples/GSM714nnn/GSM714083/suppl/GSM714083_ADV14.CEL.gz",
    "data_row_count": "54675"
  },
  {
    "accession": "GSE28829",
    "title": "advanced atherosclerotic plaque15",
    "geo_accession": "GSM714084",
    "status": "Public on Apr 25 2011",
    "submission_date": "Apr 25 2011",
    "last_update_date": "Apr 25 2011",
    "type": "RNA",
    "channel_count": "1",
    "source_name_ch1": "postmortem plaque",
    "organism_ch1": "Homo sapiens",
    "characteristics_ch1": "tissue: carotid artery",
    "characteristics_ch1_2": "phenotype: advanced atherosclerotic plaque",
    "molecule_ch1": "total RNA",
    "extract_protocol_ch1": "Guanidine isothiocyanate/CsCl method followed by further purification and concentration using RNease mini columns (Qiagenm Hilden, Germany)",
    "label_ch1": "Biotin",
    "label_protocol_ch1": "GeneChip IVT Labeling Kit (Affymetrix, Santa Clara, USA, CA)",
    "taxid_ch1": "9606",
    "hyb_protocol": "Affymetrix Eukaryotic Target Hybridization protocol (GeneChip Expression Analysis Technical Manual)",
    "scan_protocol": "GeneChip Scanner 3000 (Affymetrix, Santa Clara, USA, CA)",
    "description": "Advanced atherosclerotic plaque from human carotid (autopsy)",
    "data_processing": "Probe set summarization and normalization was performed by robust multi-array averaging (RMA, including background subtraction, summarization by median polish and quantile normalization) using the R/Bioconductor package affy.",
    "platform_id": "GPL570",
    "contact_name": "Marco,,Manca",
    "contact_email": "marco.manca@cern.ch, marco@scimpulse.org",
    "contact_laboratory": "Experimental Vascular Pathology",
    "contact_department": "CARIM",
    "contact_institute": "University of Maastricht",
    "contact_address": "P. Debyelaan 25",
    "contact_city": "Maastricht",
    "contact_state": "Limburg",
    "contact_zip/postal_code": "6229  HX",
    "contact_country": "Netherlands",
    "supplementary_file": "ftp://ftp.ncbi.nlm.nih.gov/geo/samples/GSM714nnn/GSM714084/suppl/GSM714084_ADV15.CEL.gz",
    "data_row_count": "54675"
  },
  {
    "accession": "GSE28829",
    "title": "advanced atherosclerotic plaque16",
    "geo_accession": "GSM714085",
    "status": "Public on Apr 25 2011",
    "submission_date": "Apr 25 2011",
    "last_update_date": "Apr 25 2011",
    "type": "RNA",
    "channel_count": "1",
    "source_name_ch1": "postmortem plaque",
    "organism_ch1": "Homo sapiens",
    "characteristics_ch1": "tissue: carotid artery",
    "characteristics_ch1_2": "phenotype: advanced atherosclerotic plaque",
    "molecule_ch1": "total RNA",
    "extract_protocol_ch1": "Guanidine isothiocyanate/CsCl method followed by further purification and concentration using RNease mini columns (Qiagenm Hilden, Germany)",
    "label_ch1": "Biotin",
    "label_protocol_ch1": "GeneChip IVT Labeling Kit (Affymetrix, Santa Clara, USA, CA)",
    "taxid_ch1": "9606",
    "hyb_protocol": "Affymetrix Eukaryotic Target Hybridization protocol (GeneChip Expression Analysis Technical Manual)",
    "scan_protocol": "GeneChip Scanner 3000 (Affymetrix, Santa Clara, USA, CA)",
    "description": "Advanced atherosclerotic plaque from human carotid (autopsy)",
    "data_processing": "Probe set summarization and normalization was performed by robust multi-array averaging (RMA, including background subtraction, summarization by median polish and quantile normalization) using the R/Bioconductor package affy.",
    "platform_id": "GPL570",
    "contact_name": "Marco,,Manca",
    "contact_email": "marco.manca@cern.ch, marco@scimpulse.org",
    "contact_laboratory": "Experimental Vascular Pathology",
    "contact_department": "CARIM",
    "contact_institute": "University of Maastricht",
    "contact_address": "P. Debyelaan 25",
    "contact_city": "Maastricht",
    "contact_state": "Limburg",
    "contact_zip/postal_code": "6229  HX",
    "contact_country": "Netherlands",
    "supplementary_file": "ftp://ftp.ncbi.nlm.nih.gov/geo/samples/GSM714nnn/GSM714085/suppl/GSM714085_ADV16.CEL.gz",
    "data_row_count": "54675"
  },
  {
    "accession": "GSE28829",
    "title": "early atherosclerotic plaque1",
    "geo_accession": "GSM714086",
    "status": "Public on Apr 25 2011",
    "submission_date": "Apr 25 2011",
    "last_update_date": "Apr 25 2011",
    "type": "RNA",
    "channel_count": "1",
    "source_name_ch1": "postmortem plaque",
    "organism_ch1": "Homo sapiens",
    "characteristics_ch1": "tissue: carotid artery",
    "characteristics_ch1_2": "phenotype: early atherosclerotic plaque",
    "molecule_ch1": "total RNA",
    "extract_protocol_ch1": "Guanidine isothiocyanate/CsCl method followed by further purification and concentration using RNease mini columns (Qiagenm Hilden, Germany)",
    "label_ch1": "Biotin",
    "label_protocol_ch1": "GeneChip IVT Labeling Kit (Affymetrix, Santa Clara, USA, CA)",
    "taxid_ch1": "9606",
    "hyb_protocol": "Affymetrix Eukaryotic Target Hybridization protocol (GeneChip Expression Analysis Technical Manual)",
    "scan_protocol": "GeneChip Scanner 3000 (Affymetrix, Santa Clara, USA, CA)",
    "description": "Early atherosclerotic plaque from human carotid (autopsy)",
    "data_processing": "Probe set summarization and normalization was performed by robust multi-array averaging (RMA, including background subtraction, summarization by median polish and quantile normalization) using the R/Bioconductor package affy.",
    "platform_id": "GPL570",
    "contact_name": "Marco,,Manca",
    "contact_email": "marco.manca@cern.ch, marco@scimpulse.org",
    "contact_laboratory": "Experimental Vascular Pathology",
    "contact_department": "CARIM",
    "contact_institute": "University of Maastricht",
    "contact_address": "P. Debyelaan 25",
    "contact_city": "Maastricht",
    "contact_state": "Limburg",
    "contact_zip/postal_code": "6229  HX",
    "contact_country": "Netherlands",
    "supplementary_file": "ftp://ftp.ncbi.nlm.nih.gov/geo/samples/GSM714nnn/GSM714086/suppl/GSM714086_EAR1.CEL.gz",
    "data_row_count": "54675"
  },
  {
    "accession": "GSE28829",
    "title": "early atherosclerotic plaque2",
    "geo_accession": "GSM714087",
    "status": "Public on Apr 25 2011",
    "submission_date": "Apr 25 2011",
    "last_update_date": "Apr 25 2011",
    "type": "RNA",
    "channel_count": "1",
    "source_name_ch1": "postmortem plaque",
    "organism_ch1": "Homo sapiens",
    "characteristics_ch1": "tissue: carotid artery",
    "characteristics_ch1_2": "phenotype: early atherosclerotic plaque",
    "molecule_ch1": "total RNA",
    "extract_protocol_ch1": "Guanidine isothiocyanate/CsCl method followed by further purification and concentration using RNease mini columns (Qiagenm Hilden, Germany)",
    "label_ch1": "Biotin",
    "label_protocol_ch1": "GeneChip IVT Labeling Kit (Affymetrix, Santa Clara, USA, CA)",
    "taxid_ch1": "9606",
    "hyb_protocol": "Affymetrix Eukaryotic Target Hybridization protocol (GeneChip Expression Analysis Technical Manual)",
    "scan_protocol": "GeneChip Scanner 3000 (Affymetrix, Santa Clara, USA, CA)",
    "description": "Early atherosclerotic plaque from human carotid (autopsy)",
    "data_processing": "Probe set summarization and normalization was performed by robust multi-array averaging (RMA, including background subtraction, summarization by median polish and quantile normalization) using the R/Bioconductor package affy.",
    "platform_id": "GPL570",
    "contact_name": "Marco,,Manca",
    "contact_email": "marco.manca@cern.ch, marco@scimpulse.org",
    "contact_laboratory": "Experimental Vascular Pathology",
    "contact_department": "CARIM",
    "contact_institute": "University of Maastricht",
    "contact_address": "P. Debyelaan 25",
    "contact_city": "Maastricht",
    "contact_state": "Limburg",
    "contact_zip/postal_code": "6229  HX",
    "contact_country": "Netherlands",
    "supplementary_file": "ftp://ftp.ncbi.nlm.nih.gov/geo/samples/GSM714nnn/GSM714087/suppl/GSM714087_EAR2.CEL.gz",
    "data_row_count": "54675"
  },
  {
    "accession": "GSE28829",
    "title": "early atherosclerotic plaque3",
    "geo_accession": "GSM714088",
    "status": "Public on Apr 25 2011",
    "submission_date": "Apr 25 2011",
    "last_update_date": "Apr 25 2011",
    "type": "RNA",
    "channel_count": "1",
    "source_name_ch1": "postmortem plaque",
    "organism_ch1": "Homo sapiens",
    "characteristics_ch1": "tissue: carotid artery",
    "characteristics_ch1_2": "phenotype: early atherosclerotic plaque",
    "molecule_ch1": "total RNA",
    "extract_protocol_ch1": "Guanidine isothiocyanate/CsCl method followed by further purification and concentration using RNease mini columns (Qiagenm Hilden, Germany)",
    "label_ch1": "Biotin",
    "label_protocol_ch1": "GeneChip IVT Labeling Kit (Affymetrix, Santa Clara, USA, CA)",
    "taxid_ch1": "9606",
    "hyb_protocol": "Affymetrix Eukaryotic Target Hybridization protocol (GeneChip Expression Analysis Technical Manual)",
    "scan_protocol": "GeneChip Scanner 3000 (Affymetrix, Santa Clara, USA, CA)",
    "description": "Early atherosclerotic plaque from human carotid (autopsy)",
    "data_processing": "Probe set summarization and normalization was performed by robust multi-array averaging (RMA, including background subtraction, summarization by median polish and quantile normalization) using the R/Bioconductor package affy.",
    "platform_id": "GPL570",
    "contact_name": "Marco,,Manca",
    "contact_email": "marco.manca@cern.ch, marco@scimpulse.org",
    "contact_laboratory": "Experimental Vascular Pathology",
    "contact_department": "CARIM",
    "contact_institute": "University of Maastricht",
    "contact_address": "P. Debyelaan 25",
    "contact_city": "Maastricht",
    "contact_state": "Limburg",
    "contact_zip/postal_code": "6229  HX",
    "contact_country": "Netherlands",
    "supplementary_file": "ftp://ftp.ncbi.nlm.nih.gov/geo/samples/GSM714nnn/GSM714088/suppl/GSM714088_EAR3.CEL.gz",
    "data_row_count": "54675"
  },
  {
    "accession": "GSE28829",
    "title": "early atherosclerotic plaque4",
    "geo_accession": "GSM714089",
    "status": "Public on Apr 25 2011",
    "submission_date": "Apr 25 2011",
    "last_update_date": "Apr 25 2011",
    "type": "RNA",
    "channel_count": "1",
    "source_name_ch1": "postmortem plaque",
    "organism_ch1": "Homo sapiens",
    "characteristics_ch1": "tissue: carotid artery",
    "characteristics_ch1_2": "phenotype: early atherosclerotic plaque",
    "molecule_ch1": "total RNA",
    "extract_protocol_ch1": "Guanidine isothiocyanate/CsCl method followed by further purification and concentration using RNease mini columns (Qiagenm Hilden, Germany)",
    "label_ch1": "Biotin",
    "label_protocol_ch1": "GeneChip IVT Labeling Kit (Affymetrix, Santa Clara, USA, CA)",
    "taxid_ch1": "9606",
    "hyb_protocol": "Affymetrix Eukaryotic Target Hybridization protocol (GeneChip Expression Analysis Technical Manual)",
    "scan_protocol": "GeneChip Scanner 3000 (Affymetrix, Santa Clara, USA, CA)",
    "description": "Early atherosclerotic plaque from human carotid (autopsy)",
    "data_processing": "Probe set summarization and normalization was performed by robust multi-array averaging (RMA, including background subtraction, summarization by median polish and quantile normalization) using the R/Bioconductor package affy.",
    "platform_id": "GPL570",
    "contact_name": "Marco,,Manca",
    "contact_email": "marco.manca@cern.ch, marco@scimpulse.org",
    "contact_laboratory": "Experimental Vascular Pathology",
    "contact_department": "CARIM",
    "contact_institute": "University of Maastricht",
    "contact_address": "P. Debyelaan 25",
    "contact_city": "Maastricht",
    "contact_state": "Limburg",
    "contact_zip/postal_code": "6229  HX",
    "contact_country": "Netherlands",
    "supplementary_file": "ftp://ftp.ncbi.nlm.nih.gov/geo/samples/GSM714nnn/GSM714089/suppl/GSM714089_EAR4.CEL.gz",
    "data_row_count": "54675"
  },
  {
    "accession": "GSE28829",
    "title": "early atherosclerotic plaque5",
    "geo_accession": "GSM714090",
    "status": "Public on Apr 25 2011",
    "submission_date": "Apr 25 2011",
    "last_update_date": "Apr 25 2011",
    "type": "RNA",
    "channel_count": "1",
    "source_name_ch1": "postmortem plaque",
    "organism_ch1": "Homo sapiens",
    "characteristics_ch1": "tissue: carotid artery",
    "characteristics_ch1_2": "phenotype: early atherosclerotic plaque",
    "molecule_ch1": "total RNA",
    "extract_protocol_ch1": "Guanidine isothiocyanate/CsCl method followed by further purification and concentration using RNease mini columns (Qiagenm Hilden, Germany)",
    "label_ch1": "Biotin",
    "label_protocol_ch1": "GeneChip IVT Labeling Kit (Affymetrix, Santa Clara, USA, CA)",
    "taxid_ch1": "9606",
    "hyb_protocol": "Affymetrix Eukaryotic Target Hybridization protocol (GeneChip Expression Analysis Technical Manual)",
    "scan_protocol": "GeneChip Scanner 3000 (Affymetrix, Santa Clara, USA, CA)",
    "description": "Early atherosclerotic plaque from human carotid (autopsy)",
    "data_processing": "Probe set summarization and normalization was performed by robust multi-array averaging (RMA, including background subtraction, summarization by median polish and quantile normalization) using the R/Bioconductor package affy.",
    "platform_id": "GPL570",
    "contact_name": "Marco,,Manca",
    "contact_email": "marco.manca@cern.ch, marco@scimpulse.org",
    "contact_laboratory": "Experimental Vascular Pathology",
    "contact_department": "CARIM",
    "contact_institute": "University of Maastricht",
    "contact_address": "P. Debyelaan 25",
    "contact_city": "Maastricht",
    "contact_state": "Limburg",
    "contact_zip/postal_code": "6229  HX",
    "contact_country": "Netherlands",
    "supplementary_file": "ftp://ftp.ncbi.nlm.nih.gov/geo/samples/GSM714nnn/GSM714090/suppl/GSM714090_EAR5.CEL.gz",
    "data_row_count": "54675"
  },
  {
    "accession": "GSE28829",
    "title": "early atherosclerotic plaque6",
    "geo_accession": "GSM714091",
    "status": "Public on Apr 25 2011",
    "submission_date": "Apr 25 2011",
    "last_update_date": "Apr 25 2011",
    "type": "RNA",
    "channel_count": "1",
    "source_name_ch1": "postmortem plaque",
    "organism_ch1": "Homo sapiens",
    "characteristics_ch1": "tissue: carotid artery",
    "characteristics_ch1_2": "phenotype: early atherosclerotic plaque",
    "molecule_ch1": "total RNA",
    "extract_protocol_ch1": "Guanidine isothiocyanate/CsCl method followed by further purification and concentration using RNease mini columns (Qiagenm Hilden, Germany)",
    "label_ch1": "Biotin",
    "label_protocol_ch1": "GeneChip IVT Labeling Kit (Affymetrix, Santa Clara, USA, CA)",
    "taxid_ch1": "9606",
    "hyb_protocol": "Affymetrix Eukaryotic Target Hybridization protocol (GeneChip Expression Analysis Technical Manual)",
    "scan_protocol": "GeneChip Scanner 3000 (Affymetrix, Santa Clara, USA, CA)",
    "description": "Early atherosclerotic plaque from human carotid (autopsy)",
    "data_processing": "Probe set summarization and normalization was performed by robust multi-array averaging (RMA, including background subtraction, summarization by median polish and quantile normalization) using the R/Bioconductor package affy.",
    "platform_id": "GPL570",
    "contact_name": "Marco,,Manca",
    "contact_email": "marco.manca@cern.ch, marco@scimpulse.org",
    "contact_laboratory": "Experimental Vascular Pathology",
    "contact_department": "CARIM",
    "contact_institute": "University of Maastricht",
    "contact_address": "P. Debyelaan 25",
    "contact_city": "Maastricht",
    "contact_state": "Limburg",
    "contact_zip/postal_code": "6229  HX",
    "contact_country": "Netherlands",
    "supplementary_file": "ftp://ftp.ncbi.nlm.nih.gov/geo/samples/GSM714nnn/GSM714091/suppl/GSM714091_EAR6.CEL.gz",
    "data_row_count": "54675"
  },
  {
    "accession": "GSE28829",
    "title": "early atherosclerotic plaque7",
    "geo_accession": "GSM714092",
    "status": "Public on Apr 25 2011",
    "submission_date": "Apr 25 2011",
    "last_update_date": "Apr 25 2011",
    "type": "RNA",
    "channel_count": "1",
    "source_name_ch1": "postmortem plaque",
    "organism_ch1": "Homo sapiens",
    "characteristics_ch1": "tissue: carotid artery",
    "characteristics_ch1_2": "phenotype: early atherosclerotic plaque",
    "molecule_ch1": "total RNA",
    "extract_protocol_ch1": "Guanidine isothiocyanate/CsCl method followed by further purification and concentration using RNease mini columns (Qiagenm Hilden, Germany)",
    "label_ch1": "Biotin",
    "label_protocol_ch1": "GeneChip IVT Labeling Kit (Affymetrix, Santa Clara, USA, CA)",
    "taxid_ch1": "9606",
    "hyb_protocol": "Affymetrix Eukaryotic Target Hybridization protocol (GeneChip Expression Analysis Technical Manual)",
    "scan_protocol": "GeneChip Scanner 3000 (Affymetrix, Santa Clara, USA, CA)",
    "description": "Early atherosclerotic plaque from human carotid (autopsy)",
    "data_processing": "Probe set summarization and normalization was performed by robust multi-array averaging (RMA, including background subtraction, summarization by median polish and quantile normalization) using the R/Bioconductor package affy.",
    "platform_id": "GPL570",
    "contact_name": "Marco,,Manca",
    "contact_email": "marco.manca@cern.ch, marco@scimpulse.org",
    "contact_laboratory": "Experimental Vascular Pathology",
    "contact_department": "CARIM",
    "contact_institute": "University of Maastricht",
    "contact_address": "P. Debyelaan 25",
    "contact_city": "Maastricht",
    "contact_state": "Limburg",
    "contact_zip/postal_code": "6229  HX",
    "contact_country": "Netherlands",
    "supplementary_file": "ftp://ftp.ncbi.nlm.nih.gov/geo/samples/GSM714nnn/GSM714092/suppl/GSM714092_EAR7.CEL.gz",
    "data_row_count": "54675"
  },
  {
    "accession": "GSE28829",
    "title": "early atherosclerotic plaque8",
    "geo_accession": "GSM714093",
    "status": "Public on Apr 25 2011",
    "submission_date": "Apr 25 2011",
    "last_update_date": "Apr 25 2011",
    "type": "RNA",
    "channel_count": "1",
    "source_name_ch1": "postmortem plaque",
    "organism_ch1": "Homo sapiens",
    "characteristics_ch1": "tissue: carotid artery",
    "characteristics_ch1_2": "phenotype: early atherosclerotic plaque",
    "molecule_ch1": "total RNA",
    "extract_protocol_ch1": "Guanidine isothiocyanate/CsCl method followed by further purification and concentration using RNease mini columns (Qiagenm Hilden, Germany)",
    "label_ch1": "Biotin",
    "label_protocol_ch1": "GeneChip IVT Labeling Kit (Affymetrix, Santa Clara, USA, CA)",
    "taxid_ch1": "9606",
    "hyb_protocol": "Affymetrix Eukaryotic Target Hybridization protocol (GeneChip Expression Analysis Technical Manual)",
    "scan_protocol": "GeneChip Scanner 3000 (Affymetrix, Santa Clara, USA, CA)",
    "description": "Early atherosclerotic plaque from human carotid (autopsy)",
    "data_processing": "Probe set summarization and normalization was performed by robust multi-array averaging (RMA, including background subtraction, summarization by median polish and quantile normalization) using the R/Bioconductor package affy.",
    "platform_id": "GPL570",
    "contact_name": "Marco,,Manca",
    "contact_email": "marco.manca@cern.ch, marco@scimpulse.org",
    "contact_laboratory": "Experimental Vascular Pathology",
    "contact_department": "CARIM",
    "contact_institute": "University of Maastricht",
    "contact_address": "P. Debyelaan 25",
    "contact_city": "Maastricht",
    "contact_state": "Limburg",
    "contact_zip/postal_code": "6229  HX",
    "contact_country": "Netherlands",
    "supplementary_file": "ftp://ftp.ncbi.nlm.nih.gov/geo/samples/GSM714nnn/GSM714093/suppl/GSM714093_EAR8.CEL.gz",
    "data_row_count": "54675"
  },
  {
    "accession": "GSE28829",
    "title": "early atherosclerotic plaque9",
    "geo_accession": "GSM714094",
    "status": "Public on Apr 25 2011",
    "submission_date": "Apr 25 2011",
    "last_update_date": "Apr 25 2011",
    "type": "RNA",
    "channel_count": "1",
    "source_name_ch1": "postmortem plaque",
    "organism_ch1": "Homo sapiens",
    "characteristics_ch1": "tissue: carotid artery",
    "characteristics_ch1_2": "phenotype: early atherosclerotic plaque",
    "molecule_ch1": "total RNA",
    "extract_protocol_ch1": "Guanidine isothiocyanate/CsCl method followed by further purification and concentration using RNease mini columns (Qiagenm Hilden, Germany)",
    "label_ch1": "Biotin",
    "label_protocol_ch1": "GeneChip IVT Labeling Kit (Affymetrix, Santa Clara, USA, CA)",
    "taxid_ch1": "9606",
    "hyb_protocol": "Affymetrix Eukaryotic Target Hybridization protocol (GeneChip Expression Analysis Technical Manual)",
    "scan_protocol": "GeneChip Scanner 3000 (Affymetrix, Santa Clara, USA, CA)",
    "description": "Early atherosclerotic plaque from human carotid (autopsy)",
    "data_processing": "Probe set summarization and normalization was performed by robust multi-array averaging (RMA, including background subtraction, summarization by median polish and quantile normalization) using the R/Bioconductor package affy.",
    "platform_id": "GPL570",
    "contact_name": "Marco,,Manca",
    "contact_email": "marco.manca@cern.ch, marco@scimpulse.org",
    "contact_laboratory": "Experimental Vascular Pathology",
    "contact_department": "CARIM",
    "contact_institute": "University of Maastricht",
    "contact_address": "P. Debyelaan 25",
    "contact_city": "Maastricht",
    "contact_state": "Limburg",
    "contact_zip/postal_code": "6229  HX",
    "contact_country": "Netherlands",
    "supplementary_file": "ftp://ftp.ncbi.nlm.nih.gov/geo/samples/GSM714nnn/GSM714094/suppl/GSM714094_EAR9.CEL.gz",
    "data_row_count": "54675"
  },
  {
    "accession": "GSE28829",
    "title": "early atherosclerotic plaque10",
    "geo_accession": "GSM714095",
    "status": "Public on Apr 25 2011",
    "submission_date": "Apr 25 2011",
    "last_update_date": "Apr 25 2011",
    "type": "RNA",
    "channel_count": "1",
    "source_name_ch1": "postmortem plaque",
    "organism_ch1": "Homo sapiens",
    "characteristics_ch1": "tissue: carotid artery",
    "characteristics_ch1_2": "phenotype: early atherosclerotic plaque",
    "molecule_ch1": "total RNA",
    "extract_protocol_ch1": "Guanidine isothiocyanate/CsCl method followed by further purification and concentration using RNease mini columns (Qiagenm Hilden, Germany)",
    "label_ch1": "Biotin",
    "label_protocol_ch1": "GeneChip IVT Labeling Kit (Affymetrix, Santa Clara, USA, CA)",
    "taxid_ch1": "9606",
    "hyb_protocol": "Affymetrix Eukaryotic Target Hybridization protocol (GeneChip Expression Analysis Technical Manual)",
    "scan_protocol": "GeneChip Scanner 3000 (Affymetrix, Santa Clara, USA, CA)",
    "description": "Early atherosclerotic plaque from human carotid (autopsy)",
    "data_processing": "Probe set summarization and normalization was performed by robust multi-array averaging (RMA, including background subtraction, summarization by median polish and quantile normalization) using the R/Bioconductor package affy.",
    "platform_id": "GPL570",
    "contact_name": "Marco,,Manca",
    "contact_email": "marco.manca@cern.ch, marco@scimpulse.org",
    "contact_laboratory": "Experimental Vascular Pathology",
    "contact_department": "CARIM",
    "contact_institute": "University of Maastricht",
    "contact_address": "P. Debyelaan 25",
    "contact_city": "Maastricht",
    "contact_state": "Limburg",
    "contact_zip/postal_code": "6229  HX",
    "contact_country": "Netherlands",
    "supplementary_file": "ftp://ftp.ncbi.nlm.nih.gov/geo/samples/GSM714nnn/GSM714095/suppl/GSM714095_EAR10.CEL.gz",
    "data_row_count": "54675"
  },
  {
    "accession": "GSE28829",
    "title": "early atherosclerotic plaque11",
    "geo_accession": "GSM714096",
    "status": "Public on Apr 25 2011",
    "submission_date": "Apr 25 2011",
    "last_update_date": "Apr 25 2011",
    "type": "RNA",
    "channel_count": "1",
    "source_name_ch1": "postmortem plaque",
    "organism_ch1": "Homo sapiens",
    "characteristics_ch1": "tissue: carotid artery",
    "characteristics_ch1_2": "phenotype: early atherosclerotic plaque",
    "molecule_ch1": "total RNA",
    "extract_protocol_ch1": "Guanidine isothiocyanate/CsCl method followed by further purification and concentration using RNease mini columns (Qiagenm Hilden, Germany)",
    "label_ch1": "Biotin",
    "label_protocol_ch1": "GeneChip IVT Labeling Kit (Affymetrix, Santa Clara, USA, CA)",
    "taxid_ch1": "9606",
    "hyb_protocol": "Affymetrix Eukaryotic Target Hybridization protocol (GeneChip Expression Analysis Technical Manual)",
    "scan_protocol": "GeneChip Scanner 3000 (Affymetrix, Santa Clara, USA, CA)",
    "description": "Early atherosclerotic plaque from human carotid (autopsy)",
    "data_processing": "Probe set summarization and normalization was performed by robust multi-array averaging (RMA, including background subtraction, summarization by median polish and quantile normalization) using the R/Bioconductor package affy.",
    "platform_id": "GPL570",
    "contact_name": "Marco,,Manca",
    "contact_email": "marco.manca@cern.ch, marco@scimpulse.org",
    "contact_laboratory": "Experimental Vascular Pathology",
    "contact_department": "CARIM",
    "contact_institute": "University of Maastricht",
    "contact_address": "P. Debyelaan 25",
    "contact_city": "Maastricht",
    "contact_state": "Limburg",
    "contact_zip/postal_code": "6229  HX",
    "contact_country": "Netherlands",
    "supplementary_file": "ftp://ftp.ncbi.nlm.nih.gov/geo/samples/GSM714nnn/GSM714096/suppl/GSM714096_EAR11.CEL.gz",
    "data_row_count": "54675"
  },
  {
    "accession": "GSE28829",
    "title": "early atherosclerotic plaque12",
    "geo_accession": "GSM714097",
    "status": "Public on Apr 25 2011",
    "submission_date": "Apr 25 2011",
    "last_update_date": "Apr 25 2011",
    "type": "RNA",
    "channel_count": "1",
    "source_name_ch1": "postmortem plaque",
    "organism_ch1": "Homo sapiens",
    "characteristics_ch1": "tissue: carotid artery",
    "characteristics_ch1_2": "phenotype: early atherosclerotic plaque",
    "molecule_ch1": "total RNA",
    "extract_protocol_ch1": "Guanidine isothiocyanate/CsCl method followed by further purification and concentration using RNease mini columns (Qiagenm Hilden, Germany)",
    "label_ch1": "Biotin",
    "label_protocol_ch1": "GeneChip IVT Labeling Kit (Affymetrix, Santa Clara, USA, CA)",
    "taxid_ch1": "9606",
    "hyb_protocol": "Affymetrix Eukaryotic Target Hybridization protocol (GeneChip Expression Analysis Technical Manual)",
    "scan_protocol": "GeneChip Scanner 3000 (Affymetrix, Santa Clara, USA, CA)",
    "description": "Early atherosclerotic plaque from human carotid (autopsy)",
    "data_processing": "Probe set summarization and normalization was performed by robust multi-array averaging (RMA, including background subtraction, summarization by median polish and quantile normalization) using the R/Bioconductor package affy.",
    "platform_id": "GPL570",
    "contact_name": "Marco,,Manca",
    "contact_email": "marco.manca@cern.ch, marco@scimpulse.org",
    "contact_laboratory": "Experimental Vascular Pathology",
    "contact_department": "CARIM",
    "contact_institute": "University of Maastricht",
    "contact_address": "P. Debyelaan 25",
    "contact_city": "Maastricht",
    "contact_state": "Limburg",
    "contact_zip/postal_code": "6229  HX",
    "contact_country": "Netherlands",
    "supplementary_file": "ftp://ftp.ncbi.nlm.nih.gov/geo/samples/GSM714nnn/GSM714097/suppl/GSM714097_EAR12.CEL.gz",
    "data_row_count": "54675"
  },
  {
    "accession": "GSE28829",
    "title": "early atherosclerotic plaque13",
    "geo_accession": "GSM714098",
    "status": "Public on Apr 25 2011",
    "submission_date": "Apr 25 2011",
    "last_update_date": "Apr 25 2011",
    "type": "RNA",
    "channel_count": "1",
    "source_name_ch1": "postmortem plaque",
    "organism_ch1": "Homo sapiens",
    "characteristics_ch1": "tissue: carotid artery",
    "characteristics_ch1_2": "phenotype: early atherosclerotic plaque",
    "molecule_ch1": "total RNA",
    "extract_protocol_ch1": "Guanidine isothiocyanate/CsCl method followed by further purification and concentration using RNease mini columns (Qiagenm Hilden, Germany)",
    "label_ch1": "Biotin",
    "label_protocol_ch1": "GeneChip IVT Labeling Kit (Affymetrix, Santa Clara, USA, CA)",
    "taxid_ch1": "9606",
    "hyb_protocol": "Affymetrix Eukaryotic Target Hybridization protocol (GeneChip Expression Analysis Technical Manual)",
    "scan_protocol": "GeneChip Scanner 3000 (Affymetrix, Santa Clara, USA, CA)",
    "description": "Early atherosclerotic plaque from human carotid (autopsy)",
    "data_processing": "Probe set summarization and normalization was performed by robust multi-array averaging (RMA, including background subtraction, summarization by median polish and quantile normalization) using the R/Bioconductor package affy.",
    "platform_id": "GPL570",
    "contact_name": "Marco,,Manca",
    "contact_email": "marco.manca@cern.ch, marco@scimpulse.org",
    "contact_laboratory": "Experimental Vascular Pathology",
    "contact_department": "CARIM",
    "contact_institute": "University of Maastricht",
    "contact_address": "P. Debyelaan 25",
    "contact_city": "Maastricht",
    "contact_state": "Limburg",
    "contact_zip/postal_code": "6229  HX",
    "contact_country": "Netherlands",
    "supplementary_file": "ftp://ftp.ncbi.nlm.nih.gov/geo/samples/GSM714nnn/GSM714098/suppl/GSM714098_EAR13.CEL.gz",
    "data_row_count": "54675"
  }
]
```
