## Supplementary material for "Anatomical comparison populations and threshold transport in vascular transcriptomic classification": Reproducibility archive: code, provenance and results: GSE43292_sample_metadata.json

```
[
  {
    "accession": "GSE43292",
    "title": "Patient 1, Macroscopically intact tissue",
    "geo_accession": "GSM1060117",
    "status": "Public on Apr 01 2013",
    "submission_date": "Jan 04 2013",
    "last_update_date": "Apr 01 2013",
    "type": "RNA",
    "channel_count": "1",
    "source_name_ch1": "Macroscopically intact carotid tissue adjacent to the atheroma plaque",
    "organism_ch1": "Homo sapiens",
    "characteristics_ch1": "patient: 1",
    "characteristics_ch1_2": "disease state: hypertension",
    "characteristics_ch1_3": "tissue: Macroscopically intact tissue",
    "molecule_ch1": "total RNA",
    "extract_protocol_ch1": "Trizol extraction of total RNA was performed according to the manufacturer's instructions.",
    "label_ch1": "biotin",
    "label_protocol_ch1": "Biotinylated cRNAs were prepared by IGBMC Microarray and Sequencing Platform according to the standard Affymetrix protocol from 1 ug total RNA.",
    "taxid_ch1": "9606",
    "hyb_protocol": "cRNAs were hybridized for 16 hours at 45oC on GeneChip\u00ae Human Gene 1.0 ST arrays using the GeneChip\u00ae Hybridization Oven 640 (Affymetrix).",
    "scan_protocol": "The GeneChips were washed and stained in the GeneChip\u00ae Fluidics Station 450 (Affymetrix) and scanned using the GeneChip\u00ae Scanner 3000 7G System (Affymetrix).",
    "description": "Gene expression data from paired samples of carotid atheroma plaque and macroscopically intact tissue",
    "description_2": "JLI_1",
    "data_processing": "The data were analyzed with Expression Console v1.1 software using the default RMA summarization method.",
    "platform_id": "GPL6244",
    "contact_name": "Catherine,,Cerutti",
    "contact_email": "cerutti@univ-lyon1.fr",
    "contact_laboratory": "EA4173 G\u00e9nomique Fonctionnelle de l'Hypertension Art\u00e9rielle",
    "contact_institute": "Universit\u00e9 Lyon 1 & H\u00f4pital Nord-Ouest",
    "contact_address": "8 avenue Rockefeller",
    "contact_city": "Lyon",
    "contact_zip/postal_code": "69373",
    "contact_country": "France",
    "supplementary_file": "ftp://ftp.ncbi.nlm.nih.gov/geo/samples/GSM1060nnn/GSM1060117/suppl/GSM1060117_JLI_1_HuGene.CEL.gz",
    "supplementary_file_2": "ftp://ftp.ncbi.nlm.nih.gov/geo/samples/GSM1060nnn/GSM1060117/suppl/GSM1060117_JLI_1_HuGene.rma-gene-default.chp.gz",
    "data_row_count": "33297"
  },
  {
    "accession": "GSE43292",
    "title": "Patient 1, Atheroma plaque",
    "geo_accession": "GSM1060118",
    "status": "Public on Apr 01 2013",
    "submission_date": "Jan 04 2013",
    "last_update_date": "Apr 01 2013",
    "type": "RNA",
    "channel_count": "1",
    "source_name_ch1": "Carotid atheroma plaque obtained from endarterectomy",
    "organism_ch1": "Homo sapiens",
    "characteristics_ch1": "patient: 1",
    "characteristics_ch1_2": "disease state: hypertension",
    "characteristics_ch1_3": "tissue: Atheroma plaque",
    "molecule_ch1": "total RNA",
    "extract_protocol_ch1": "Trizol extraction of total RNA was performed according to the manufacturer's instructions.",
    "label_ch1": "biotin",
    "label_protocol_ch1": "Biotinylated cRNAs were prepared by IGBMC Microarray and Sequencing Platform according to the standard Affymetrix protocol from 1 ug total RNA.",
    "taxid_ch1": "9606",
    "hyb_protocol": "cRNAs were hybridized for 16 hours at 45oC on GeneChip\u00ae Human Gene 1.0 ST arrays using the GeneChip\u00ae Hybridization Oven 640 (Affymetrix).",
    "scan_protocol": "The GeneChips were washed and stained in the GeneChip\u00ae Fluidics Station 450 (Affymetrix) and scanned using the GeneChip\u00ae Scanner 3000 7G System (Affymetrix).",
    "description": "Gene expression data from paired samples of carotid atheroma plaque and macroscopically intact tissue",
    "description_2": "JLI_2",
    "data_processing": "The data were analyzed with Expression Console v1.1 software using the default RMA summarization method.",
    "platform_id": "GPL6244",
    "contact_name": "Catherine,,Cerutti",
    "contact_email": "cerutti@univ-lyon1.fr",
    "contact_laboratory": "EA4173 G\u00e9nomique Fonctionnelle de l'Hypertension Art\u00e9rielle",
    "contact_institute": "Universit\u00e9 Lyon 1 & H\u00f4pital Nord-Ouest",
    "contact_address": "8 avenue Rockefeller",
    "contact_city": "Lyon",
    "contact_zip/postal_code": "69373",
    "contact_country": "France",
    "supplementary_file": "ftp://ftp.ncbi.nlm.nih.gov/geo/samples/GSM1060nnn/GSM1060118/suppl/GSM1060118_JLI_2_HuGene.CEL.gz",
    "supplementary_file_2": "ftp://ftp.ncbi.nlm.nih.gov/geo/samples/GSM1060nnn/GSM1060118/suppl/GSM1060118_JLI_2_HuGene.rma-gene-default.chp.gz",
    "data_row_count": "33297"
  },
  {
    "accession": "GSE43292",
    "title": "Patient 2, Macroscopically intact tissue",
    "geo_accession": "GSM1060119",
    "status": "Public on Apr 01 2013",
    "submission_date": "Jan 04 2013",
    "last_update_date": "Apr 01 2013",
    "type": "RNA",
    "channel_count": "1",
    "source_name_ch1": "Macroscopically intact carotid tissue adjacent to the atheroma plaque",
    "organism_ch1": "Homo sapiens",
    "characteristics_ch1": "patient: 2",
    "characteristics_ch1_2": "disease state: hypertension",
    "characteristics_ch1_3": "tissue: Macroscopically intact tissue",
    "molecule_ch1": "total RNA",
    "extract_protocol_ch1": "Trizol extraction of total RNA was performed according to the manufacturer's instructions.",
    "label_ch1": "biotin",
    "label_protocol_ch1": "Biotinylated cRNAs were prepared by IGBMC Microarray and Sequencing Platform according to the standard Affymetrix protocol from 1 ug total RNA.",
    "taxid_ch1": "9606",
    "hyb_protocol": "cRNAs were hybridized for 16 hours at 45oC on GeneChip\u00ae Human Gene 1.0 ST arrays using the GeneChip\u00ae Hybridization Oven 640 (Affymetrix).",
    "scan_protocol": "The GeneChips were washed and stained in the GeneChip\u00ae Fluidics Station 450 (Affymetrix) and scanned using the GeneChip\u00ae Scanner 3000 7G System (Affymetrix).",
    "description": "Gene expression data from paired samples of carotid atheroma plaque and macroscopically intact tissue",
    "description_2": "JLI_3",
    "data_processing": "The data were analyzed with Expression Console v1.1 software using the default RMA summarization method.",
    "platform_id": "GPL6244",
    "contact_name": "Catherine,,Cerutti",
    "contact_email": "cerutti@univ-lyon1.fr",
    "contact_laboratory": "EA4173 G\u00e9nomique Fonctionnelle de l'Hypertension Art\u00e9rielle",
    "contact_institute": "Universit\u00e9 Lyon 1 & H\u00f4pital Nord-Ouest",
    "contact_address": "8 avenue Rockefeller",
    "contact_city": "Lyon",
    "contact_zip/postal_code": "69373",
    "contact_country": "France",
    "supplementary_file": "ftp://ftp.ncbi.nlm.nih.gov/geo/samples/GSM1060nnn/GSM1060119/suppl/GSM1060119_JLI_3_HuGene.CEL.gz",
    "supplementary_file_2": "ftp://ftp.ncbi.nlm.nih.gov/geo/samples/GSM1060nnn/GSM1060119/suppl/GSM1060119_JLI_3_HuGene.rma-gene-default.chp.gz",
    "data_row_count": "33297"
  },
  {
    "accession": "GSE43292",
    "title": "Patient 2, Atheroma plaque",
    "geo_accession": "GSM1060120",
    "status": "Public on Apr 01 2013",
    "submission_date": "Jan 04 2013",
    "last_update_date": "Apr 01 2013",
    "type": "RNA",
    "channel_count": "1",
    "source_name_ch1": "Carotid atheroma plaque obtained from endarterectomy",
    "organism_ch1": "Homo sapiens",
    "characteristics_ch1": "patient: 2",
    "characteristics_ch1_2": "disease state: hypertension",
    "characteristics_ch1_3": "tissue: Atheroma plaque",
    "molecule_ch1": "total RNA",
    "extract_protocol_ch1": "Trizol extraction of total RNA was performed according to the manufacturer's instructions.",
    "label_ch1": "biotin",
    "label_protocol_ch1": "Biotinylated cRNAs were prepared by IGBMC Microarray and Sequencing Platform according to the standard Affymetrix protocol from 1 ug total RNA.",
    "taxid_ch1": "9606",
    "hyb_protocol": "cRNAs were hybridized for 16 hours at 45oC on GeneChip\u00ae Human Gene 1.0 ST arrays using the GeneChip\u00ae Hybridization Oven 640 (Affymetrix).",
    "scan_protocol": "The GeneChips were washed and stained in the GeneChip\u00ae Fluidics Station 450 (Affymetrix) and scanned using the GeneChip\u00ae Scanner 3000 7G System (Affymetrix).",
    "description": "Gene expression data from paired samples of carotid atheroma plaque and macroscopically intact tissue",
    "description_2": "JLI_4",
    "data_processing": "The data were analyzed with Expression Console v1.1 software using the default RMA summarization method.",
    "platform_id": "GPL6244",
    "contact_name": "Catherine,,Cerutti",
    "contact_email": "cerutti@univ-lyon1.fr",
    "contact_laboratory": "EA4173 G\u00e9nomique Fonctionnelle de l'Hypertension Art\u00e9rielle",
    "contact_institute": "Universit\u00e9 Lyon 1 & H\u00f4pital Nord-Ouest",
    "contact_address": "8 avenue Rockefeller",
    "contact_city": "Lyon",
    "contact_zip/postal_code": "69373",
    "contact_country": "France",
    "supplementary_file": "ftp://ftp.ncbi.nlm.nih.gov/geo/samples/GSM1060nnn/GSM1060120/suppl/GSM1060120_JLI_4_HuGene.CEL.gz",
    "supplementary_file_2": "ftp://ftp.ncbi.nlm.nih.gov/geo/samples/GSM1060nnn/GSM1060120/suppl/GSM1060120_JLI_4_HuGene.rma-gene-default.chp.gz",
    "data_row_count": "33297"
  },
  {
    "accession": "GSE43292",
    "title": "Patient 3, Macroscopically intact tissue",
    "geo_accession": "GSM1060121",
    "status": "Public on Apr 01 2013",
    "submission_date": "Jan 04 2013",
    "last_update_date": "Apr 01 2013",
    "type": "RNA",
    "channel_count": "1",
    "source_name_ch1": "Macroscopically intact carotid tissue adjacent to the atheroma plaque",
    "organism_ch1": "Homo sapiens",
    "characteristics_ch1": "patient: 3",
    "characteristics_ch1_2": "disease state: hypertension",
    "characteristics_ch1_3": "tissue: Macroscopically intact tissue",
    "molecule_ch1": "total RNA",
    "extract_protocol_ch1": "Trizol extraction of total RNA was performed according to the manufacturer's instructions.",
    "label_ch1": "biotin",
    "label_protocol_ch1": "Biotinylated cRNAs were prepared by IGBMC Microarray and Sequencing Platform according to the standard Affymetrix protocol from 1 ug total RNA.",
    "taxid_ch1": "9606",
    "hyb_protocol": "cRNAs were hybridized for 16 hours at 45oC on GeneChip\u00ae Human Gene 1.0 ST arrays using the GeneChip\u00ae Hybridization Oven 640 (Affymetrix).",
    "scan_protocol": "The GeneChips were washed and stained in the GeneChip\u00ae Fluidics Station 450 (Affymetrix) and scanned using the GeneChip\u00ae Scanner 3000 7G System (Affymetrix).",
    "description": "Gene expression data from paired samples of carotid atheroma plaque and macroscopically intact tissue",
    "description_2": "JLI_7",
    "data_processing": "The data were analyzed with Expression Console v1.1 software using the default RMA summarization method.",
    "platform_id": "GPL6244",
    "contact_name": "Catherine,,Cerutti",
    "contact_email": "cerutti@univ-lyon1.fr",
    "contact_laboratory": "EA4173 G\u00e9nomique Fonctionnelle de l'Hypertension Art\u00e9rielle",
    "contact_institute": "Universit\u00e9 Lyon 1 & H\u00f4pital Nord-Ouest",
    "contact_address": "8 avenue Rockefeller",
    "contact_city": "Lyon",
    "contact_zip/postal_code": "69373",
    "contact_country": "France",
    "supplementary_file": "ftp://ftp.ncbi.nlm.nih.gov/geo/samples/GSM1060nnn/GSM1060121/suppl/GSM1060121_JLI_7_HuGene.CEL.gz",
    "supplementary_file_2": "ftp://ftp.ncbi.nlm.nih.gov/geo/samples/GSM1060nnn/GSM1060121/suppl/GSM1060121_JLI_7_HuGene.rma-gene-default.chp.gz",
    "data_row_count": "33297"
  },
  {
    "accession": "GSE43292",
    "title": "Patient 3, Atheroma plaque",
    "geo_accession": "GSM1060122",
    "status": "Public on Apr 01 2013",
    "submission_date": "Jan 04 2013",
    "last_update_date": "Apr 01 2013",
    "type": "RNA",
    "channel_count": "1",
    "source_name_ch1": "Carotid atheroma plaque obtained from endarterectomy",
    "organism_ch1": "Homo sapiens",
    "characteristics_ch1": "patient: 3",
    "characteristics_ch1_2": "disease state: hypertension",
    "characteristics_ch1_3": "tissue: Atheroma plaque",
    "molecule_ch1": "total RNA",
    "extract_protocol_ch1": "Trizol extraction of total RNA was performed according to the manufacturer's instructions.",
    "label_ch1": "biotin",
    "label_protocol_ch1": "Biotinylated cRNAs were prepared by IGBMC Microarray and Sequencing Platform according to the standard Affymetrix protocol from 1 ug total RNA.",
    "taxid_ch1": "9606",
    "hyb_protocol": "cRNAs were hybridized for 16 hours at 45oC on GeneChip\u00ae Human Gene 1.0 ST arrays using the GeneChip\u00ae Hybridization Oven 640 (Affymetrix).",
    "scan_protocol": "The GeneChips were washed and stained in the GeneChip\u00ae Fluidics Station 450 (Affymetrix) and scanned using the GeneChip\u00ae Scanner 3000 7G System (Affymetrix).",
    "description": "Gene expression data from paired samples of carotid atheroma plaque and macroscopically intact tissue",
    "description_2": "JLI_8",
    "data_processing": "The data were analyzed with Expression Console v1.1 software using the default RMA summarization method.",
    "platform_id": "GPL6244",
    "contact_name": "Catherine,,Cerutti",
    "contact_email": "cerutti@univ-lyon1.fr",
    "contact_laboratory": "EA4173 G\u00e9nomique Fonctionnelle de l'Hypertension Art\u00e9rielle",
    "contact_institute": "Universit\u00e9 Lyon 1 & H\u00f4pital Nord-Ouest",
    "contact_address": "8 avenue Rockefeller",
    "contact_city": "Lyon",
    "contact_zip/postal_code": "69373",
    "contact_country": "France",
    "supplementary_file": "ftp://ftp.ncbi.nlm.nih.gov/geo/samples/GSM1060nnn/GSM1060122/suppl/GSM1060122_JLI_8_HuGene.CEL.gz",
    "supplementary_file_2": "ftp://ftp.ncbi.nlm.nih.gov/geo/samples/GSM1060nnn/GSM1060122/suppl/GSM1060122_JLI_8_HuGene.rma-gene-default.chp.gz",
    "data_row_count": "33297"
  },
  {
    "accession": "GSE43292",
    "title": "Patient 4, Macroscopically intact tissue",
    "geo_accession": "GSM1060123",
    "status": "Public on Apr 01 2013",
    "submission_date": "Jan 04 2013",
    "last_update_date": "Apr 01 2013",
    "type": "RNA",
    "channel_count": "1",
    "source_name_ch1": "Macroscopically intact carotid tissue adjacent to the atheroma plaque",
    "organism_ch1": "Homo sapiens",
    "characteristics_ch1": "patient: 4",
    "characteristics_ch1_2": "disease state: hypertension",
    "characteristics_ch1_3": "tissue: Macroscopically intact tissue",
    "molecule_ch1": "total RNA",
    "extract_protocol_ch1": "Trizol extraction of total RNA was performed according to the manufacturer's instructions.",
    "label_ch1": "biotin",
    "label_protocol_ch1": "Biotinylated cRNAs were prepared by IGBMC Microarray and Sequencing Platform according to the standard Affymetrix protocol from 1 ug total RNA.",
    "taxid_ch1": "9606",
    "hyb_protocol": "cRNAs were hybridized for 16 hours at 45oC on GeneChip\u00ae Human Gene 1.0 ST arrays using the GeneChip\u00ae Hybridization Oven 640 (Affymetrix).",
    "scan_protocol": "The GeneChips were washed and stained in the GeneChip\u00ae Fluidics Station 450 (Affymetrix) and scanned using the GeneChip\u00ae Scanner 3000 7G System (Affymetrix).",
    "description": "Gene expression data from paired samples of carotid atheroma plaque and macroscopically intact tissue",
    "description_2": "JLI_11",
    "data_processing": "The data were analyzed with Expression Console v1.1 software using the default RMA summarization method.",
    "platform_id": "GPL6244",
    "contact_name": "Catherine,,Cerutti",
    "contact_email": "cerutti@univ-lyon1.fr",
    "contact_laboratory": "EA4173 G\u00e9nomique Fonctionnelle de l'Hypertension Art\u00e9rielle",
    "contact_institute": "Universit\u00e9 Lyon 1 & H\u00f4pital Nord-Ouest",
    "contact_address": "8 avenue Rockefeller",
    "contact_city": "Lyon",
    "contact_zip/postal_code": "69373",
    "contact_country": "France",
    "supplementary_file": "ftp://ftp.ncbi.nlm.nih.gov/geo/samples/GSM1060nnn/GSM1060123/suppl/GSM1060123_JLI_11_HuGene.CEL.gz",
    "supplementary_file_2": "ftp://ftp.ncbi.nlm.nih.gov/geo/samples/GSM1060nnn/GSM1060123/suppl/GSM1060123_JLI_11_HuGene.rma-gene-default.chp.gz",
    "data_row_count": "33297"
  },
  {
    "accession": "GSE43292",
    "title": "Patient 4, Atheroma plaque",
    "geo_accession": "GSM1060124",
    "status": "Public on Apr 01 2013",
    "submission_date": "Jan 04 2013",
    "last_update_date": "Apr 01 2013",
    "type": "RNA",
    "channel_count": "1",
    "source_name_ch1": "Carotid atheroma plaque obtained from endarterectomy",
    "organism_ch1": "Homo sapiens",
    "characteristics_ch1": "patient: 4",
    "characteristics_ch1_2": "disease state: hypertension",
    "characteristics_ch1_3": "tissue: Atheroma plaque",
    "molecule_ch1": "total RNA",
    "extract_protocol_ch1": "Trizol extraction of total RNA was performed according to the manufacturer's instructions.",
    "label_ch1": "biotin",
    "label_protocol_ch1": "Biotinylated cRNAs were prepared by IGBMC Microarray and Sequencing Platform according to the standard Affymetrix protocol from 1 ug total RNA.",
    "taxid_ch1": "9606",
    "hyb_protocol": "cRNAs were hybridized for 16 hours at 45oC on GeneChip\u00ae Human Gene 1.0 ST arrays using the GeneChip\u00ae Hybridization Oven 640 (Affymetrix).",
    "scan_protocol": "The GeneChips were washed and stained in the GeneChip\u00ae Fluidics Station 450 (Affymetrix) and scanned using the GeneChip\u00ae Scanner 3000 7G System (Affymetrix).",
    "description": "Gene expression data from paired samples of carotid atheroma plaque and macroscopically intact tissue",
    "description_2": "JLI_12",
    "data_processing": "The data were analyzed with Expression Console v1.1 software using the default RMA summarization method.",
    "platform_id": "GPL6244",
    "contact_name": "Catherine,,Cerutti",
    "contact_email": "cerutti@univ-lyon1.fr",
    "contact_laboratory": "EA4173 G\u00e9nomique Fonctionnelle de l'Hypertension Art\u00e9rielle",
    "contact_institute": "Universit\u00e9 Lyon 1 & H\u00f4pital Nord-Ouest",
    "contact_address": "8 avenue Rockefeller",
    "contact_city": "Lyon",
    "contact_zip/postal_code": "69373",
    "contact_country": "France",
    "supplementary_file": "ftp://ftp.ncbi.nlm.nih.gov/geo/samples/GSM1060nnn/GSM1060124/suppl/GSM1060124_JLI_12_HuGene.CEL.gz",
    "supplementary_file_2": "ftp://ftp.ncbi.nlm.nih.gov/geo/samples/GSM1060nnn/GSM1060124/suppl/GSM1060124_JLI_12_HuGene.rma-gene-default.chp.gz",
    "data_row_count": "33297"
  },
  {
    "accession": "GSE43292",
    "title": "Patient 5, Macroscopically intact tissue",
    "geo_accession": "GSM1060125",
    "status": "Public on Apr 01 2013",
    "submission_date": "Jan 04 2013",
    "last_update_date": "Apr 01 2013",
    "type": "RNA",
    "channel_count": "1",
    "source_name_ch1": "Macroscopically intact carotid tissue adjacent to the atheroma plaque",
    "organism_ch1": "Homo sapiens",
    "characteristics_ch1": "patient: 5",
    "characteristics_ch1_2": "disease state: hypertension",
    "characteristics_ch1_3": "tissue: Macroscopically intact tissue",
    "molecule_ch1": "total RNA",
    "extract_protocol_ch1": "Trizol extraction of total RNA was performed according to the manufacturer's instructions.",
    "label_ch1": "biotin",
    "label_protocol_ch1": "Biotinylated cRNAs were prepared by IGBMC Microarray and Sequencing Platform according to the standard Affymetrix protocol from 1 ug total RNA.",
    "taxid_ch1": "9606",
    "hyb_protocol": "cRNAs were hybridized for 16 hours at 45oC on GeneChip\u00ae Human Gene 1.0 ST arrays using the GeneChip\u00ae Hybridization Oven 640 (Affymetrix).",
    "scan_protocol": "The GeneChips were washed and stained in the GeneChip\u00ae Fluidics Station 450 (Affymetrix) and scanned using the GeneChip\u00ae Scanner 3000 7G System (Affymetrix).",
    "description": "Gene expression data from paired samples of carotid atheroma plaque and macroscopically intact tissue",
    "description_2": "JLI_13",
    "data_processing": "The data were analyzed with Expression Console v1.1 software using the default RMA summarization method.",
    "platform_id": "GPL6244",
    "contact_name": "Catherine,,Cerutti",
    "contact_email": "cerutti@univ-lyon1.fr",
    "contact_laboratory": "EA4173 G\u00e9nomique Fonctionnelle de l'Hypertension Art\u00e9rielle",
    "contact_institute": "Universit\u00e9 Lyon 1 & H\u00f4pital Nord-Ouest",
    "contact_address": "8 avenue Rockefeller",
    "contact_city": "Lyon",
    "contact_zip/postal_code": "69373",
    "contact_country": "France",
    "supplementary_file": "ftp://ftp.ncbi.nlm.nih.gov/geo/samples/GSM1060nnn/GSM1060125/suppl/GSM1060125_JLI_13_HuGene.CEL.gz",
    "supplementary_file_2": "ftp://ftp.ncbi.nlm.nih.gov/geo/samples/GSM1060nnn/GSM1060125/suppl/GSM1060125_JLI_13_HuGene.rma-gene-default.chp.gz",
    "data_row_count": "33297"
  },
  {
    "accession": "GSE43292",
    "title": "Patient 5, Atheroma plaque",
    "geo_accession": "GSM1060126",
    "status": "Public on Apr 01 2013",
    "submission_date": "Jan 04 2013",
    "last_update_date": "Apr 01 2013",
    "type": "RNA",
    "channel_count": "1",
    "source_name_ch1": "Carotid atheroma plaque obtained from endarterectomy",
    "organism_ch1": "Homo sapiens",
    "characteristics_ch1": "patient: 5",
    "characteristics_ch1_2": "disease state: hypertension",
    "characteristics_ch1_3": "tissue: Atheroma plaque",
    "molecule_ch1": "total RNA",
    "extract_protocol_ch1": "Trizol extraction of total RNA was performed according to the manufacturer's instructions.",
    "label_ch1": "biotin",
    "label_protocol_ch1": "Biotinylated cRNAs were prepared by IGBMC Microarray and Sequencing Platform according to the standard Affymetrix protocol from 1 ug total RNA.",
    "taxid_ch1": "9606",
    "hyb_protocol": "cRNAs were hybridized for 16 hours at 45oC on GeneChip\u00ae Human Gene 1.0 ST arrays using the GeneChip\u00ae Hybridization Oven 640 (Affymetrix).",
    "scan_protocol": "The GeneChips were washed and stained in the GeneChip\u00ae Fluidics Station 450 (Affymetrix) and scanned using the GeneChip\u00ae Scanner 3000 7G System (Affymetrix).",
    "description": "Gene expression data from paired samples of carotid atheroma plaque and macroscopically intact tissue",
    "description_2": "JLI_14",
    "data_processing": "The data were analyzed with Expression Console v1.1 software using the default RMA summarization method.",
    "platform_id": "GPL6244",
    "contact_name": "Catherine,,Cerutti",
    "contact_email": "cerutti@univ-lyon1.fr",
    "contact_laboratory": "EA4173 G\u00e9nomique Fonctionnelle de l'Hypertension Art\u00e9rielle",
    "contact_institute": "Universit\u00e9 Lyon 1 & H\u00f4pital Nord-Ouest",
    "contact_address": "8 avenue Rockefeller",
    "contact_city": "Lyon",
    "contact_zip/postal_code": "69373",
    "contact_country": "France",
    "supplementary_file": "ftp://ftp.ncbi.nlm.nih.gov/geo/samples/GSM1060nnn/GSM1060126/suppl/GSM1060126_JLI_14_HuGene.CEL.gz",
    "supplementary_file_2": "ftp://ftp.ncbi.nlm.nih.gov/geo/samples/GSM1060nnn/GSM1060126/suppl/GSM1060126_JLI_14_HuGene.rma-gene-default.chp.gz",
    "data_row_count": "33297"
  },
  {
    "accession": "GSE43292",
    "title": "Patient 6, Macroscopically intact tissue",
    "geo_accession": "GSM1060127",
    "status": "Public on Apr 01 2013",
    "submission_date": "Jan 04 2013",
    "last_update_date": "Apr 01 2013",
    "type": "RNA",
    "channel_count": "1",
    "source_name_ch1": "Macroscopically intact carotid tissue adjacent to the atheroma plaque",
    "organism_ch1": "Homo sapiens",
    "characteristics_ch1": "patient: 6",
    "characteristics_ch1_2": "disease state: hypertension",
    "characteristics_ch1_3": "tissue: Macroscopically intact tissue",
    "molecule_ch1": "total RNA",
    "extract_protocol_ch1": "Trizol extraction of total RNA was performed according to the manufacturer's instructions.",
    "label_ch1": "biotin",
    "label_protocol_ch1": "Biotinylated cRNAs were prepared by IGBMC Microarray and Sequencing Platform according to the standard Affymetrix protocol from 1 ug total RNA.",
    "taxid_ch1": "9606",
    "hyb_protocol": "cRNAs were hybridized for 16 hours at 45oC on GeneChip\u00ae Human Gene 1.0 ST arrays using the GeneChip\u00ae Hybridization Oven 640 (Affymetrix).",
    "scan_protocol": "The GeneChips were washed and stained in the GeneChip\u00ae Fluidics Station 450 (Affymetrix) and scanned using the GeneChip\u00ae Scanner 3000 7G System (Affymetrix).",
    "description": "Gene expression data from paired samples of carotid atheroma plaque and macroscopically intact tissue",
    "description_2": "JLI_21",
    "data_processing": "The data were analyzed with Expression Console v1.1 software using the default RMA summarization method.",
    "platform_id": "GPL6244",
    "contact_name": "Catherine,,Cerutti",
    "contact_email": "cerutti@univ-lyon1.fr",
    "contact_laboratory": "EA4173 G\u00e9nomique Fonctionnelle de l'Hypertension Art\u00e9rielle",
    "contact_institute": "Universit\u00e9 Lyon 1 & H\u00f4pital Nord-Ouest",
    "contact_address": "8 avenue Rockefeller",
    "contact_city": "Lyon",
    "contact_zip/postal_code": "69373",
    "contact_country": "France",
    "supplementary_file": "ftp://ftp.ncbi.nlm.nih.gov/geo/samples/GSM1060nnn/GSM1060127/suppl/GSM1060127_JLI_21_HuGene.CEL.gz",
    "supplementary_file_2": "ftp://ftp.ncbi.nlm.nih.gov/geo/samples/GSM1060nnn/GSM1060127/suppl/GSM1060127_JLI_21_HuGene.rma-gene-default.chp.gz",
    "data_row_count": "33297"
  },
  {
    "accession": "GSE43292",
    "title": "Patient 6, Atheroma plaque",
    "geo_accession": "GSM1060128",
    "status": "Public on Apr 01 2013",
    "submission_date": "Jan 04 2013",
    "last_update_date": "Apr 01 2013",
    "type": "RNA",
    "channel_count": "1",
    "source_name_ch1": "Carotid atheroma plaque obtained from endarterectomy",
    "organism_ch1": "Homo sapiens",
    "characteristics_ch1": "patient: 6",
    "characteristics_ch1_2": "disease state: hypertension",
    "characteristics_ch1_3": "tissue: Atheroma plaque",
    "molecule_ch1": "total RNA",
    "extract_protocol_ch1": "Trizol extraction of total RNA was performed according to the manufacturer's instructions.",
    "label_ch1": "biotin",
    "label_protocol_ch1": "Biotinylated cRNAs were prepared by IGBMC Microarray and Sequencing Platform according to the standard Affymetrix protocol from 1 ug total RNA.",
    "taxid_ch1": "9606",
    "hyb_protocol": "cRNAs were hybridized for 16 hours at 45oC on GeneChip\u00ae Human Gene 1.0 ST arrays using the GeneChip\u00ae Hybridization Oven 640 (Affymetrix).",
    "scan_protocol": "The GeneChips were washed and stained in the GeneChip\u00ae Fluidics Station 450 (Affymetrix) and scanned using the GeneChip\u00ae Scanner 3000 7G System (Affymetrix).",
    "description": "Gene expression data from paired samples of carotid atheroma plaque and macroscopically intact tissue",
    "description_2": "JLI_22",
    "data_processing": "The data were analyzed with Expression Console v1.1 software using the default RMA summarization method.",
    "platform_id": "GPL6244",
    "contact_name": "Catherine,,Cerutti",
    "contact_email": "cerutti@univ-lyon1.fr",
    "contact_laboratory": "EA4173 G\u00e9nomique Fonctionnelle de l'Hypertension Art\u00e9rielle",
    "contact_institute": "Universit\u00e9 Lyon 1 & H\u00f4pital Nord-Ouest",
    "contact_address": "8 avenue Rockefeller",
    "contact_city": "Lyon",
    "contact_zip/postal_code": "69373",
    "contact_country": "France",
    "supplementary_file": "ftp://ftp.ncbi.nlm.nih.gov/geo/samples/GSM1060nnn/GSM1060128/suppl/GSM1060128_JLI_22_HuGene.CEL.gz",
    "supplementary_file_2": "ftp://ftp.ncbi.nlm.nih.gov/geo/samples/GSM1060nnn/GSM1060128/suppl/GSM1060128_JLI_22_HuGene.rma-gene-default.chp.gz",
    "data_row_count": "33297"
  },
  {
    "accession": "GSE43292",
    "title": "Patient 7, Macroscopically intact tissue",
    "geo_accession": "GSM1060129",
    "status": "Public on Apr 01 2013",
    "submission_date": "Jan 04 2013",
    "last_update_date": "Apr 01 2013",
    "type": "RNA",
    "channel_count": "1",
    "source_name_ch1": "Macroscopically intact carotid tissue adjacent to the atheroma plaque",
    "organism_ch1": "Homo sapiens",
    "characteristics_ch1": "patient: 7",
    "characteristics_ch1_2": "disease state: hypertension",
    "characteristics_ch1_3": "tissue: Macroscopically intact tissue",
    "molecule_ch1": "total RNA",
    "extract_protocol_ch1": "Trizol extraction of total RNA was performed according to the manufacturer's instructions.",
    "label_ch1": "biotin",
    "label_protocol_ch1": "Biotinylated cRNAs were prepared by IGBMC Microarray and Sequencing Platform according to the standard Affymetrix protocol from 1 ug total RNA.",
    "taxid_ch1": "9606",
    "hyb_protocol": "cRNAs were hybridized for 16 hours at 45oC on GeneChip\u00ae Human Gene 1.0 ST arrays using the GeneChip\u00ae Hybridization Oven 640 (Affymetrix).",
    "scan_protocol": "The GeneChips were washed and stained in the GeneChip\u00ae Fluidics Station 450 (Affymetrix) and scanned using the GeneChip\u00ae Scanner 3000 7G System (Affymetrix).",
    "description": "Gene expression data from paired samples of carotid atheroma plaque and macroscopically intact tissue",
    "description_2": "JLI_23",
    "data_processing": "The data were analyzed with Expression Console v1.1 software using the default RMA summarization method.",
    "platform_id": "GPL6244",
    "contact_name": "Catherine,,Cerutti",
    "contact_email": "cerutti@univ-lyon1.fr",
    "contact_laboratory": "EA4173 G\u00e9nomique Fonctionnelle de l'Hypertension Art\u00e9rielle",
    "contact_institute": "Universit\u00e9 Lyon 1 & H\u00f4pital Nord-Ouest",
    "contact_address": "8 avenue Rockefeller",
    "contact_city": "Lyon",
    "contact_zip/postal_code": "69373",
    "contact_country": "France",
    "supplementary_file": "ftp://ftp.ncbi.nlm.nih.gov/geo/samples/GSM1060nnn/GSM1060129/suppl/GSM1060129_JLI_23_HuGene.CEL.gz",
    "supplementary_file_2": "ftp://ftp.ncbi.nlm.nih.gov/geo/samples/GSM1060nnn/GSM1060129/suppl/GSM1060129_JLI_23_HuGene.rma-gene-default.chp.gz",
    "data_row_count": "33297"
  },
  {
    "accession": "GSE43292",
    "title": "Patient 7, Atheroma plaque",
    "geo_accession": "GSM1060130",
    "status": "Public on Apr 01 2013",
    "submission_date": "Jan 04 2013",
    "last_update_date": "Apr 01 2013",
    "type": "RNA",
    "channel_count": "1",
    "source_name_ch1": "Carotid atheroma plaque obtained from endarterectomy",
    "organism_ch1": "Homo sapiens",
    "characteristics_ch1": "patient: 7",
    "characteristics_ch1_2": "disease state: hypertension",
    "characteristics_ch1_3": "tissue: Atheroma plaque",
    "molecule_ch1": "total RNA",
    "extract_protocol_ch1": "Trizol extraction of total RNA was performed according to the manufacturer's instructions.",
    "label_ch1": "biotin",
    "label_protocol_ch1": "Biotinylated cRNAs were prepared by IGBMC Microarray and Sequencing Platform according to the standard Affymetrix protocol from 1 ug total RNA.",
    "taxid_ch1": "9606",
    "hyb_protocol": "cRNAs were hybridized for 16 hours at 45oC on GeneChip\u00ae Human Gene 1.0 ST arrays using the GeneChip\u00ae Hybridization Oven 640 (Affymetrix).",
    "scan_protocol": "The GeneChips were washed and stained in the GeneChip\u00ae Fluidics Station 450 (Affymetrix) and scanned using the GeneChip\u00ae Scanner 3000 7G System (Affymetrix).",
    "description": "Gene expression data from paired samples of carotid atheroma plaque and macroscopically intact tissue",
    "description_2": "JLI_24",
    "data_processing": "The data were analyzed with Expression Console v1.1 software using the default RMA summarization method.",
    "platform_id": "GPL6244",
    "contact_name": "Catherine,,Cerutti",
    "contact_email": "cerutti@univ-lyon1.fr",
    "contact_laboratory": "EA4173 G\u00e9nomique Fonctionnelle de l'Hypertension Art\u00e9rielle",
    "contact_institute": "Universit\u00e9 Lyon 1 & H\u00f4pital Nord-Ouest",
    "contact_address": "8 avenue Rockefeller",
    "contact_city": "Lyon",
    "contact_zip/postal_code": "69373",
    "contact_country": "France",
    "supplementary_file": "ftp://ftp.ncbi.nlm.nih.gov/geo/samples/GSM1060nnn/GSM1060130/suppl/GSM1060130_JLI_24_HuGene.CEL.gz",
    "supplementary_file_2": "ftp://ftp.ncbi.nlm.nih.gov/geo/samples/GSM1060nnn/GSM1060130/suppl/GSM1060130_JLI_24_HuGene.rma-gene-default.chp.gz",
    "data_row_count": "33297"
  },
  {
    "accession": "GSE43292",
    "title": "Patient 8, Macroscopically intact tissue",
    "geo_accession": "GSM1060131",
    "status": "Public on Apr 01 2013",
    "submission_date": "Jan 04 2013",
    "last_update_date": "Apr 01 2013",
    "type": "RNA",
    "channel_count": "1",
    "source_name_ch1": "Macroscopically intact carotid tissue adjacent to the atheroma plaque",
    "organism_ch1": "Homo sapiens",
    "characteristics_ch1": "patient: 8",
    "characteristics_ch1_2": "disease state: hypertension",
    "characteristics_ch1_3": "tissue: Macroscopically intact tissue",
    "molecule_ch1": "total RNA",
    "extract_protocol_ch1": "Trizol extraction of total RNA was performed according to the manufacturer's instructions.",
    "label_ch1": "biotin",
    "label_protocol_ch1": "Biotinylated cRNAs were prepared by IGBMC Microarray and Sequencing Platform according to the standard Affymetrix protocol from 1 ug total RNA.",
    "taxid_ch1": "9606",
    "hyb_protocol": "cRNAs were hybridized for 16 hours at 45oC on GeneChip\u00ae Human Gene 1.0 ST arrays using the GeneChip\u00ae Hybridization Oven 640 (Affymetrix).",
    "scan_protocol": "The GeneChips were washed and stained in the GeneChip\u00ae Fluidics Station 450 (Affymetrix) and scanned using the GeneChip\u00ae Scanner 3000 7G System (Affymetrix).",
    "description": "Gene expression data from paired samples of carotid atheroma plaque and macroscopically intact tissue",
    "description_2": "JLI_29",
    "data_processing": "The data were analyzed with Expression Console v1.1 software using the default RMA summarization method.",
    "platform_id": "GPL6244",
    "contact_name": "Catherine,,Cerutti",
    "contact_email": "cerutti@univ-lyon1.fr",
    "contact_laboratory": "EA4173 G\u00e9nomique Fonctionnelle de l'Hypertension Art\u00e9rielle",
    "contact_institute": "Universit\u00e9 Lyon 1 & H\u00f4pital Nord-Ouest",
    "contact_address": "8 avenue Rockefeller",
    "contact_city": "Lyon",
    "contact_zip/postal_code": "69373",
    "contact_country": "France",
    "supplementary_file": "ftp://ftp.ncbi.nlm.nih.gov/geo/samples/GSM1060nnn/GSM1060131/suppl/GSM1060131_JLI_29_HuGene.CEL.gz",
    "supplementary_file_2": "ftp://ftp.ncbi.nlm.nih.gov/geo/samples/GSM1060nnn/GSM1060131/suppl/GSM1060131_JLI_29_HuGene.rma-gene-default.chp.gz",
    "data_row_count": "33297"
  },
  {
    "accession": "GSE43292",
    "title": "Patient 8, Atheroma plaque",
    "geo_accession": "GSM1060132",
    "status": "Public on Apr 01 2013",
    "submission_date": "Jan 04 2013",
    "last_update_date": "Apr 01 2013",
    "type": "RNA",
    "channel_count": "1",
    "source_name_ch1": "Carotid atheroma plaque obtained from endarterectomy",
    "organism_ch1": "Homo sapiens",
    "characteristics_ch1": "patient: 8",
    "characteristics_ch1_2": "disease state: hypertension",
    "characteristics_ch1_3": "tissue: Atheroma plaque",
    "molecule_ch1": "total RNA",
    "extract_protocol_ch1": "Trizol extraction of total RNA was performed according to the manufacturer's instructions.",
    "label_ch1": "biotin",
    "label_protocol_ch1": "Biotinylated cRNAs were prepared by IGBMC Microarray and Sequencing Platform according to the standard Affymetrix protocol from 1 ug total RNA.",
    "taxid_ch1": "9606",
    "hyb_protocol": "cRNAs were hybridized for 16 hours at 45oC on GeneChip\u00ae Human Gene 1.0 ST arrays using the GeneChip\u00ae Hybridization Oven 640 (Affymetrix).",
    "scan_protocol": "The GeneChips were washed and stained in the GeneChip\u00ae Fluidics Station 450 (Affymetrix) and scanned using the GeneChip\u00ae Scanner 3000 7G System (Affymetrix).",
    "description": "Gene expression data from paired samples of carotid atheroma plaque and macroscopically intact tissue",
    "description_2": "JLI_30",
    "data_processing": "The data were analyzed with Expression Console v1.1 software using the default RMA summarization method.",
    "platform_id": "GPL6244",
    "contact_name": "Catherine,,Cerutti",
    "contact_email": "cerutti@univ-lyon1.fr",
    "contact_laboratory": "EA4173 G\u00e9nomique Fonctionnelle de l'Hypertension Art\u00e9rielle",
    "contact_institute": "Universit\u00e9 Lyon 1 & H\u00f4pital Nord-Ouest",
    "contact_address": "8 avenue Rockefeller",
    "contact_city": "Lyon",
    "contact_zip/postal_code": "69373",
    "contact_country": "France",
    "supplementary_file": "ftp://ftp.ncbi.nlm.nih.gov/geo/samples/GSM1060nnn/GSM1060132/suppl/GSM1060132_JLI_30_HuGene.CEL.gz",
    "supplementary_file_2": "ftp://ftp.ncbi.nlm.nih.gov/geo/samples/GSM1060nnn/GSM1060132/suppl/GSM1060132_JLI_30_HuGene.rma-gene-default.chp.gz",
    "data_row_count": "33297"
  },
  {
    "accession": "GSE43292",
    "title": "Patient 9, Macroscopically intact tissue",
    "geo_accession": "GSM1060133",
    "status": "Public on Apr 01 2013",
    "submission_date": "Jan 04 2013",
    "last_update_date": "Apr 01 2013",
    "type": "RNA",
    "channel_count": "1",
    "source_name_ch1": "Macroscopically intact carotid tissue adjacent to the atheroma plaque",
    "organism_ch1": "Homo sapiens",
    "characteristics_ch1": "patient: 9",
    "characteristics_ch1_2": "disease state: hypertension",
    "characteristics_ch1_3": "tissue: Macroscopically intact tissue",
    "molecule_ch1": "total RNA",
    "extract_protocol_ch1": "Trizol extraction of total RNA was performed according to the manufacturer's instructions.",
    "label_ch1": "biotin",
    "label_protocol_ch1": "Biotinylated cRNAs were prepared by IGBMC Microarray and Sequencing Platform according to the standard Affymetrix protocol from 1 ug total RNA.",
    "taxid_ch1": "9606",
    "hyb_protocol": "cRNAs were hybridized for 16 hours at 45oC on GeneChip\u00ae Human Gene 1.0 ST arrays using the GeneChip\u00ae Hybridization Oven 640 (Affymetrix).",
    "scan_protocol": "The GeneChips were washed and stained in the GeneChip\u00ae Fluidics Station 450 (Affymetrix) and scanned using the GeneChip\u00ae Scanner 3000 7G System (Affymetrix).",
    "description": "Gene expression data from paired samples of carotid atheroma plaque and macroscopically intact tissue",
    "description_2": "JLI_35",
    "data_processing": "The data were analyzed with Expression Console v1.1 software using the default RMA summarization method.",
    "platform_id": "GPL6244",
    "contact_name": "Catherine,,Cerutti",
    "contact_email": "cerutti@univ-lyon1.fr",
    "contact_laboratory": "EA4173 G\u00e9nomique Fonctionnelle de l'Hypertension Art\u00e9rielle",
    "contact_institute": "Universit\u00e9 Lyon 1 & H\u00f4pital Nord-Ouest",
    "contact_address": "8 avenue Rockefeller",
    "contact_city": "Lyon",
    "contact_zip/postal_code": "69373",
    "contact_country": "France",
    "supplementary_file": "ftp://ftp.ncbi.nlm.nih.gov/geo/samples/GSM1060nnn/GSM1060133/suppl/GSM1060133_JLI_35_HuGene.CEL.gz",
    "supplementary_file_2": "ftp://ftp.ncbi.nlm.nih.gov/geo/samples/GSM1060nnn/GSM1060133/suppl/GSM1060133_JLI_35_HuGene.rma-gene-default.chp.gz",
    "data_row_count": "33297"
  },
  {
    "accession": "GSE43292",
    "title": "Patient 9, Atheroma plaque",
    "geo_accession": "GSM1060134",
    "status": "Public on Apr 01 2013",
    "submission_date": "Jan 04 2013",
    "last_update_date": "Apr 01 2013",
    "type": "RNA",
    "channel_count": "1",
    "source_name_ch1": "Carotid atheroma plaque obtained from endarterectomy",
    "organism_ch1": "Homo sapiens",
    "characteristics_ch1": "patient: 9",
    "characteristics_ch1_2": "disease state: hypertension",
    "characteristics_ch1_3": "tissue: Atheroma plaque",
    "molecule_ch1": "total RNA",
    "extract_protocol_ch1": "Trizol extraction of total RNA was performed according to the manufacturer's instructions.",
    "label_ch1": "biotin",
    "label_protocol_ch1": "Biotinylated cRNAs were prepared by IGBMC Microarray and Sequencing Platform according to the standard Affymetrix protocol from 1 ug total RNA.",
    "taxid_ch1": "9606",
    "hyb_protocol": "cRNAs were hybridized for 16 hours at 45oC on GeneChip\u00ae Human Gene 1.0 ST arrays using the GeneChip\u00ae Hybridization Oven 640 (Affymetrix).",
    "scan_protocol": "The GeneChips were washed and stained in the GeneChip\u00ae Fluidics Station 450 (Affymetrix) and scanned using the GeneChip\u00ae Scanner 3000 7G System (Affymetrix).",
    "description": "Gene expression data from paired samples of carotid atheroma plaque and macroscopically intact tissue",
    "description_2": "JLI_36",
    "data_processing": "The data were analyzed with Expression Console v1.1 software using the default RMA summarization method.",
    "platform_id": "GPL6244",
    "contact_name": "Catherine,,Cerutti",
    "contact_email": "cerutti@univ-lyon1.fr",
    "contact_laboratory": "EA4173 G\u00e9nomique Fonctionnelle de l'Hypertension Art\u00e9rielle",
    "contact_institute": "Universit\u00e9 Lyon 1 & H\u00f4pital Nord-Ouest",
    "contact_address": "8 avenue Rockefeller",
    "contact_city": "Lyon",
    "contact_zip/postal_code": "69373",
    "contact_country": "France",
    "supplementary_file": "ftp://ftp.ncbi.nlm.nih.gov/geo/samples/GSM1060nnn/GSM1060134/suppl/GSM1060134_JLI_36_HuGene.CEL.gz",
    "supplementary_file_2": "ftp://ftp.ncbi.nlm.nih.gov/geo/samples/GSM1060nnn/GSM1060134/suppl/GSM1060134_JLI_36_HuGene.rma-gene-default.chp.gz",
    "data_row_count": "33297"
  },
  {
    "accession": "GSE43292",
    "title": "Patient 10, Macroscopically intact tissue",
    "geo_accession": "GSM1060135",
    "status": "Public on Apr 01 2013",
    "submission_date": "Jan 04 2013",
    "last_update_date": "Apr 01 2013",
    "type": "RNA",
    "channel_count": "1",
    "source_name_ch1": "Macroscopically intact carotid tissue adjacent to the atheroma plaque",
    "organism_ch1": "Homo sapiens",
    "characteristics_ch1": "patient: 10",
    "characteristics_ch1_2": "disease state: hypertension",
    "characteristics_ch1_3": "tissue: Macroscopically intact tissue",
    "molecule_ch1": "total RNA",
    "extract_protocol_ch1": "Trizol extraction of total RNA was performed according to the manufacturer's instructions.",
    "label_ch1": "biotin",
    "label_protocol_ch1": "Biotinylated cRNAs were prepared by IGBMC Microarray and Sequencing Platform according to the standard Affymetrix protocol from 1 ug total RNA.",
    "taxid_ch1": "9606",
    "hyb_protocol": "cRNAs were hybridized for 16 hours at 45oC on GeneChip\u00ae Human Gene 1.0 ST arrays using the GeneChip\u00ae Hybridization Oven 640 (Affymetrix).",
    "scan_protocol": "The GeneChips were washed and stained in the GeneChip\u00ae Fluidics Station 450 (Affymetrix) and scanned using the GeneChip\u00ae Scanner 3000 7G System (Affymetrix).",
    "description": "Gene expression data from paired samples of carotid atheroma plaque and macroscopically intact tissue",
    "description_2": "JLI_37",
    "data_processing": "The data were analyzed with Expression Console v1.1 software using the default RMA summarization method.",
    "platform_id": "GPL6244",
    "contact_name": "Catherine,,Cerutti",
    "contact_email": "cerutti@univ-lyon1.fr",
    "contact_laboratory": "EA4173 G\u00e9nomique Fonctionnelle de l'Hypertension Art\u00e9rielle",
    "contact_institute": "Universit\u00e9 Lyon 1 & H\u00f4pital Nord-Ouest",
    "contact_address": "8 avenue Rockefeller",
    "contact_city": "Lyon",
    "contact_zip/postal_code": "69373",
    "contact_country": "France",
    "supplementary_file": "ftp://ftp.ncbi.nlm.nih.gov/geo/samples/GSM1060nnn/GSM1060135/suppl/GSM1060135_JLI_37_HuGene.CEL.gz",
    "supplementary_file_2": "ftp://ftp.ncbi.nlm.nih.gov/geo/samples/GSM1060nnn/GSM1060135/suppl/GSM1060135_JLI_37_HuGene.rma-gene-default.chp.gz",
    "data_row_count": "33297"
  },
  {
    "accession": "GSE43292",
    "title": "Patient 10, Atheroma plaque",
    "geo_accession": "GSM1060136",
    "status": "Public on Apr 01 2013",
    "submission_date": "Jan 04 2013",
    "last_update_date": "Apr 01 2013",
    "type": "RNA",
    "channel_count": "1",
    "source_name_ch1": "Carotid atheroma plaque obtained from endarterectomy",
    "organism_ch1": "Homo sapiens",
    "characteristics_ch1": "patient: 10",
    "characteristics_ch1_2": "disease state: hypertension",
    "characteristics_ch1_3": "tissue: Atheroma plaque",
    "molecule_ch1": "total RNA",
    "extract_protocol_ch1": "Trizol extraction of total RNA was performed according to the manufacturer's instructions.",
    "label_ch1": "biotin",
    "label_protocol_ch1": "Biotinylated cRNAs were prepared by IGBMC Microarray and Sequencing Platform according to the standard Affymetrix protocol from 1 ug total RNA.",
    "taxid_ch1": "9606",
    "hyb_protocol": "cRNAs were hybridized for 16 hours at 45oC on GeneChip\u00ae Human Gene 1.0 ST arrays using the GeneChip\u00ae Hybridization Oven 640 (Affymetrix).",
    "scan_protocol": "The GeneChips were washed and stained in the GeneChip\u00ae Fluidics Station 450 (Affymetrix) and scanned using the GeneChip\u00ae Scanner 3000 7G System (Affymetrix).",
    "description": "Gene expression data from paired samples of carotid atheroma plaque and macroscopically intact tissue",
    "description_2": "JLI_38",
    "data_processing": "The data were analyzed with Expression Console v1.1 software using the default RMA summarization method.",
    "platform_id": "GPL6244",
    "contact_name": "Catherine,,Cerutti",
    "contact_email": "cerutti@univ-lyon1.fr",
    "contact_laboratory": "EA4173 G\u00e9nomique Fonctionnelle de l'Hypertension Art\u00e9rielle",
    "contact_institute": "Universit\u00e9 Lyon 1 & H\u00f4pital Nord-Ouest",
    "contact_address": "8 avenue Rockefeller",
    "contact_city": "Lyon",
    "contact_zip/postal_code": "69373",
    "contact_country": "France",
    "supplementary_file": "ftp://ftp.ncbi.nlm.nih.gov/geo/samples/GSM1060nnn/GSM1060136/suppl/GSM1060136_JLI_38_HuGene.CEL.gz",
    "supplementary_file_2": "ftp://ftp.ncbi.nlm.nih.gov/geo/samples/GSM1060nnn/GSM1060136/suppl/GSM1060136_JLI_38_HuGene.rma-gene-default.chp.gz",
    "data_row_count": "33297"
  },
  {
    "accession": "GSE43292",
    "title": "Patient 11, Macroscopically intact tissue",
    "geo_accession": "GSM1060137",
    "status": "Public on Apr 01 2013",
    "submission_date": "Jan 04 2013",
    "last_update_date": "Apr 01 2013",
    "type": "RNA",
    "channel_count": "1",
    "source_name_ch1": "Macroscopically intact carotid tissue adjacent to the atheroma plaque",
    "organism_ch1": "Homo sapiens",
    "characteristics_ch1": "patient: 11",
    "characteristics_ch1_2": "disease state: hypertension",
    "characteristics_ch1_3": "tissue: Macroscopically intact tissue",
    "molecule_ch1": "total RNA",
    "extract_protocol_ch1": "Trizol extraction of total RNA was performed according to the manufacturer's instructions.",
    "label_ch1": "biotin",
    "label_protocol_ch1": "Biotinylated cRNAs were prepared by IGBMC Microarray and Sequencing Platform according to the standard Affymetrix protocol from 1 ug total RNA.",
    "taxid_ch1": "9606",
    "hyb_protocol": "cRNAs were hybridized for 16 hours at 45oC on GeneChip\u00ae Human Gene 1.0 ST arrays using the GeneChip\u00ae Hybridization Oven 640 (Affymetrix).",
    "scan_protocol": "The GeneChips were washed and stained in the GeneChip\u00ae Fluidics Station 450 (Affymetrix) and scanned using the GeneChip\u00ae Scanner 3000 7G System (Affymetrix).",
    "description": "Gene expression data from paired samples of carotid atheroma plaque and macroscopically intact tissue",
    "description_2": "JLI_39",
    "data_processing": "The data were analyzed with Expression Console v1.1 software using the default RMA summarization method.",
    "platform_id": "GPL6244",
    "contact_name": "Catherine,,Cerutti",
    "contact_email": "cerutti@univ-lyon1.fr",
    "contact_laboratory": "EA4173 G\u00e9nomique Fonctionnelle de l'Hypertension Art\u00e9rielle",
    "contact_institute": "Universit\u00e9 Lyon 1 & H\u00f4pital Nord-Ouest",
    "contact_address": "8 avenue Rockefeller",
    "contact_city": "Lyon",
    "contact_zip/postal_code": "69373",
    "contact_country": "France",
    "supplementary_file": "ftp://ftp.ncbi.nlm.nih.gov/geo/samples/GSM1060nnn/GSM1060137/suppl/GSM1060137_JLI_39_HuGene.CEL.gz",
    "supplementary_file_2": "ftp://ftp.ncbi.nlm.nih.gov/geo/samples/GSM1060nnn/GSM1060137/suppl/GSM1060137_JLI_39_HuGene.rma-gene-default.chp.gz",
    "data_row_count": "33297"
  },
  {
    "accession": "GSE43292",
    "title": "Patient 11, Atheroma plaque",
    "geo_accession": "GSM1060138",
    "status": "Public on Apr 01 2013",
    "submission_date": "Jan 04 2013",
    "last_update_date": "Apr 01 2013",
    "type": "RNA",
    "channel_count": "1",
    "source_name_ch1": "Carotid atheroma plaque obtained from endarterectomy",
    "organism_ch1": "Homo sapiens",
    "characteristics_ch1": "patient: 11",
    "characteristics_ch1_2": "disease state: hypertension",
    "characteristics_ch1_3": "tissue: Atheroma plaque",
    "molecule_ch1": "total RNA",
    "extract_protocol_ch1": "Trizol extraction of total RNA was performed according to the manufacturer's instructions.",
    "label_ch1": "biotin",
    "label_protocol_ch1": "Biotinylated cRNAs were prepared by IGBMC Microarray and Sequencing Platform according to the standard Affymetrix protocol from 1 ug total RNA.",
    "taxid_ch1": "9606",
    "hyb_protocol": "cRNAs were hybridized for 16 hours at 45oC on GeneChip\u00ae Human Gene 1.0 ST arrays using the GeneChip\u00ae Hybridization Oven 640 (Affymetrix).",
    "scan_protocol": "The GeneChips were washed and stained in the GeneChip\u00ae Fluidics Station 450 (Affymetrix) and scanned using the GeneChip\u00ae Scanner 3000 7G System (Affymetrix).",
    "description": "Gene expression data from paired samples of carotid atheroma plaque and macroscopically intact tissue",
    "description_2": "JLI_40",
    "data_processing": "The data were analyzed with Expression Console v1.1 software using the default RMA summarization method.",
    "platform_id": "GPL6244",
    "contact_name": "Catherine,,Cerutti",
    "contact_email": "cerutti@univ-lyon1.fr",
    "contact_laboratory": "EA4173 G\u00e9nomique Fonctionnelle de l'Hypertension Art\u00e9rielle",
    "contact_institute": "Universit\u00e9 Lyon 1 & H\u00f4pital Nord-Ouest",
    "contact_address": "8 avenue Rockefeller",
    "contact_city": "Lyon",
    "contact_zip/postal_code": "69373",
    "contact_country": "France",
    "supplementary_file": "ftp://ftp.ncbi.nlm.nih.gov/geo/samples/GSM1060nnn/GSM1060138/suppl/GSM1060138_JLI_40_HuGene.CEL.gz",
    "supplementary_file_2": "ftp://ftp.ncbi.nlm.nih.gov/geo/samples/GSM1060nnn/GSM1060138/suppl/GSM1060138_JLI_40_HuGene.rma-gene-default.chp.gz",
    "data_row_count": "33297"
  },
  {
    "accession": "GSE43292",
    "title": "Patient 12, Macroscopically intact tissue",
    "geo_accession": "GSM1060139",
    "status": "Public on Apr 01 2013",
    "submission_date": "Jan 04 2013",
    "last_update_date": "Apr 01 2013",
    "type": "RNA",
    "channel_count": "1",
    "source_name_ch1": "Macroscopically intact carotid tissue adjacent to the atheroma plaque",
    "organism_ch1": "Homo sapiens",
    "characteristics_ch1": "patient: 12",
    "characteristics_ch1_2": "disease state: hypertension",
    "characteristics_ch1_3": "tissue: Macroscopically intact tissue",
    "molecule_ch1": "total RNA",
    "extract_protocol_ch1": "Trizol extraction of total RNA was performed according to the manufacturer's instructions.",
    "label_ch1": "biotin",
    "label_protocol_ch1": "Biotinylated cRNAs were prepared by IGBMC Microarray and Sequencing Platform according to the standard Affymetrix protocol from 1 ug total RNA.",
    "taxid_ch1": "9606",
    "hyb_protocol": "cRNAs were hybridized for 16 hours at 45oC on GeneChip\u00ae Human Gene 1.0 ST arrays using the GeneChip\u00ae Hybridization Oven 640 (Affymetrix).",
    "scan_protocol": "The GeneChips were washed and stained in the GeneChip\u00ae Fluidics Station 450 (Affymetrix) and scanned using the GeneChip\u00ae Scanner 3000 7G System (Affymetrix).",
    "description": "Gene expression data from paired samples of carotid atheroma plaque and macroscopically intact tissue",
    "description_2": "JLI_41",
    "data_processing": "The data were analyzed with Expression Console v1.1 software using the default RMA summarization method.",
    "platform_id": "GPL6244",
    "contact_name": "Catherine,,Cerutti",
    "contact_email": "cerutti@univ-lyon1.fr",
    "contact_laboratory": "EA4173 G\u00e9nomique Fonctionnelle de l'Hypertension Art\u00e9rielle",
    "contact_institute": "Universit\u00e9 Lyon 1 & H\u00f4pital Nord-Ouest",
    "contact_address": "8 avenue Rockefeller",
    "contact_city": "Lyon",
    "contact_zip/postal_code": "69373",
    "contact_country": "France",
    "supplementary_file": "ftp://ftp.ncbi.nlm.nih.gov/geo/samples/GSM1060nnn/GSM1060139/suppl/GSM1060139_JLI_41_HuGene.CEL.gz",
    "supplementary_file_2": "ftp://ftp.ncbi.nlm.nih.gov/geo/samples/GSM1060nnn/GSM1060139/suppl/GSM1060139_JLI_41_HuGene.rma-gene-default.chp.gz",
    "data_row_count": "33297"
  },
  {
    "accession": "GSE43292",
    "title": "Patient 12, Atheroma plaque",
    "geo_accession": "GSM1060140",
    "status": "Public on Apr 01 2013",
    "submission_date": "Jan 04 2013",
    "last_update_date": "Apr 01 2013",
    "type": "RNA",
    "channel_count": "1",
    "source_name_ch1": "Carotid atheroma plaque obtained from endarterectomy",
    "organism_ch1": "Homo sapiens",
    "characteristics_ch1": "patient: 12",
    "characteristics_ch1_2": "disease state: hypertension",
    "characteristics_ch1_3": "tissue: Atheroma plaque",
    "molecule_ch1": "total RNA",
    "extract_protocol_ch1": "Trizol extraction of total RNA was performed according to the manufacturer's instructions.",
    "label_ch1": "biotin",
    "label_protocol_ch1": "Biotinylated cRNAs were prepared by IGBMC Microarray and Sequencing Platform according to the standard Affymetrix protocol from 1 ug total RNA.",
    "taxid_ch1": "9606",
    "hyb_protocol": "cRNAs were hybridized for 16 hours at 45oC on GeneChip\u00ae Human Gene 1.0 ST arrays using the GeneChip\u00ae Hybridization Oven 640 (Affymetrix).",
    "scan_protocol": "The GeneChips were washed and stained in the GeneChip\u00ae Fluidics Station 450 (Affymetrix) and scanned using the GeneChip\u00ae Scanner 3000 7G System (Affymetrix).",
    "description": "Gene expression data from paired samples of carotid atheroma plaque and macroscopically intact tissue",
    "description_2": "JLI_42",
    "data_processing": "The data were analyzed with Expression Console v1.1 software using the default RMA summarization method.",
    "platform_id": "GPL6244",
    "contact_name": "Catherine,,Cerutti",
    "contact_email": "cerutti@univ-lyon1.fr",
    "contact_laboratory": "EA4173 G\u00e9nomique Fonctionnelle de l'Hypertension Art\u00e9rielle",
    "contact_institute": "Universit\u00e9 Lyon 1 & H\u00f4pital Nord-Ouest",
    "contact_address": "8 avenue Rockefeller",
    "contact_city": "Lyon",
    "contact_zip/postal_code": "69373",
    "contact_country": "France",
    "supplementary_file": "ftp://ftp.ncbi.nlm.nih.gov/geo/samples/GSM1060nnn/GSM1060140/suppl/GSM1060140_JLI_42_HuGene.CEL.gz",
    "supplementary_file_2": "ftp://ftp.ncbi.nlm.nih.gov/geo/samples/GSM1060nnn/GSM1060140/suppl/GSM1060140_JLI_42_HuGene.rma-gene-default.chp.gz",
    "data_row_count": "33297"
  },
  {
    "accession": "GSE43292",
    "title": "Patient 13, Macroscopically intact tissue",
    "geo_accession": "GSM1060141",
    "status": "Public on Apr 01 2013",
    "submission_date": "Jan 04 2013",
    "last_update_date": "Apr 01 2013",
    "type": "RNA",
    "channel_count": "1",
    "source_name_ch1": "Macroscopically intact carotid tissue adjacent to the atheroma plaque",
    "organism_ch1": "Homo sapiens",
    "characteristics_ch1": "patient: 13",
    "characteristics_ch1_2": "disease state: hypertension",
    "characteristics_ch1_3": "tissue: Macroscopically intact tissue",
    "molecule_ch1": "total RNA",
    "extract_protocol_ch1": "Trizol extraction of total RNA was performed according to the manufacturer's instructions.",
    "label_ch1": "biotin",
    "label_protocol_ch1": "Biotinylated cRNAs were prepared by IGBMC Microarray and Sequencing Platform according to the standard Affymetrix protocol from 1 ug total RNA.",
    "taxid_ch1": "9606",
    "hyb_protocol": "cRNAs were hybridized for 16 hours at 45oC on GeneChip\u00ae Human Gene 1.0 ST arrays using the GeneChip\u00ae Hybridization Oven 640 (Affymetrix).",
    "scan_protocol": "The GeneChips were washed and stained in the GeneChip\u00ae Fluidics Station 450 (Affymetrix) and scanned using the GeneChip\u00ae Scanner 3000 7G System (Affymetrix).",
    "description": "Gene expression data from paired samples of carotid atheroma plaque and macroscopically intact tissue",
    "description_2": "JLI_43",
    "data_processing": "The data were analyzed with Expression Console v1.1 software using the default RMA summarization method.",
    "platform_id": "GPL6244",
    "contact_name": "Catherine,,Cerutti",
    "contact_email": "cerutti@univ-lyon1.fr",
    "contact_laboratory": "EA4173 G\u00e9nomique Fonctionnelle de l'Hypertension Art\u00e9rielle",
    "contact_institute": "Universit\u00e9 Lyon 1 & H\u00f4pital Nord-Ouest",
    "contact_address": "8 avenue Rockefeller",
    "contact_city": "Lyon",
    "contact_zip/postal_code": "69373",
    "contact_country": "France",
    "supplementary_file": "ftp://ftp.ncbi.nlm.nih.gov/geo/samples/GSM1060nnn/GSM1060141/suppl/GSM1060141_JLI_43_HuGene.CEL.gz",
    "supplementary_file_2": "ftp://ftp.ncbi.nlm.nih.gov/geo/samples/GSM1060nnn/GSM1060141/suppl/GSM1060141_JLI_43_HuGene.rma-gene-default.chp.gz",
    "data_row_count": "33297"
  },
  {
    "accession": "GSE43292",
    "title": "Patient 13, Atheroma plaque",
    "geo_accession": "GSM1060142",
    "status": "Public on Apr 01 2013",
    "submission_date": "Jan 04 2013",
    "last_update_date": "Apr 01 2013",
    "type": "RNA",
    "channel_count": "1",
    "source_name_ch1": "Carotid atheroma plaque obtained from endarterectomy",
    "organism_ch1": "Homo sapiens",
    "characteristics_ch1": "patient: 13",
    "characteristics_ch1_2": "disease state: hypertension",
    "characteristics_ch1_3": "tissue: Atheroma plaque",
    "molecule_ch1": "total RNA",
    "extract_protocol_ch1": "Trizol extraction of total RNA was performed according to the manufacturer's instructions.",
    "label_ch1": "biotin",
    "label_protocol_ch1": "Biotinylated cRNAs were prepared by IGBMC Microarray and Sequencing Platform according to the standard Affymetrix protocol from 1 ug total RNA.",
    "taxid_ch1": "9606",
    "hyb_protocol": "cRNAs were hybridized for 16 hours at 45oC on GeneChip\u00ae Human Gene 1.0 ST arrays using the GeneChip\u00ae Hybridization Oven 640 (Affymetrix).",
    "scan_protocol": "The GeneChips were washed and stained in the GeneChip\u00ae Fluidics Station 450 (Affymetrix) and scanned using the GeneChip\u00ae Scanner 3000 7G System (Affymetrix).",
    "description": "Gene expression data from paired samples of carotid atheroma plaque and macroscopically intact tissue",
    "description_2": "JLI_44",
    "data_processing": "The data were analyzed with Expression Console v1.1 software using the default RMA summarization method.",
    "platform_id": "GPL6244",
    "contact_name": "Catherine,,Cerutti",
    "contact_email": "cerutti@univ-lyon1.fr",
    "contact_laboratory": "EA4173 G\u00e9nomique Fonctionnelle de l'Hypertension Art\u00e9rielle",
    "contact_institute": "Universit\u00e9 Lyon 1 & H\u00f4pital Nord-Ouest",
    "contact_address": "8 avenue Rockefeller",
    "contact_city": "Lyon",
    "contact_zip/postal_code": "69373",
    "contact_country": "France",
    "supplementary_file": "ftp://ftp.ncbi.nlm.nih.gov/geo/samples/GSM1060nnn/GSM1060142/suppl/GSM1060142_JLI_44_HuGene.CEL.gz",
    "supplementary_file_2": "ftp://ftp.ncbi.nlm.nih.gov/geo/samples/GSM1060nnn/GSM1060142/suppl/GSM1060142_JLI_44_HuGene.rma-gene-default.chp.gz",
    "data_row_count": "33297"
  },
  {
    "accession": "GSE43292",
    "title": "Patient 14, Macroscopically intact tissue",
    "geo_accession": "GSM1060143",
    "status": "Public on Apr 01 2013",
    "submission_date": "Jan 04 2013",
    "last_update_date": "Apr 01 2013",
    "type": "RNA",
    "channel_count": "1",
    "source_name_ch1": "Macroscopically intact carotid tissue adjacent to the atheroma plaque",
    "organism_ch1": "Homo sapiens",
    "characteristics_ch1": "patient: 14",
    "characteristics_ch1_2": "disease state: hypertension",
    "characteristics_ch1_3": "tissue: Macroscopically intact tissue",
    "molecule_ch1": "total RNA",
    "extract_protocol_ch1": "Trizol extraction of total RNA was performed according to the manufacturer's instructions.",
    "label_ch1": "biotin",
    "label_protocol_ch1": "Biotinylated cRNAs were prepared by IGBMC Microarray and Sequencing Platform according to the standard Affymetrix protocol from 1 ug total RNA.",
    "taxid_ch1": "9606",
    "hyb_protocol": "cRNAs were hybridized for 16 hours at 45oC on GeneChip\u00ae Human Gene 1.0 ST arrays using the GeneChip\u00ae Hybridization Oven 640 (Affymetrix).",
    "scan_protocol": "The GeneChips were washed and stained in the GeneChip\u00ae Fluidics Station 450 (Affymetrix) and scanned using the GeneChip\u00ae Scanner 3000 7G System (Affymetrix).",
    "description": "Gene expression data from paired samples of carotid atheroma plaque and macroscopically intact tissue",
    "description_2": "JLI_45",
    "data_processing": "The data were analyzed with Expression Console v1.1 software using the default RMA summarization method.",
    "platform_id": "GPL6244",
    "contact_name": "Catherine,,Cerutti",
    "contact_email": "cerutti@univ-lyon1.fr",
    "contact_laboratory": "EA4173 G\u00e9nomique Fonctionnelle de l'Hypertension Art\u00e9rielle",
    "contact_institute": "Universit\u00e9 Lyon 1 & H\u00f4pital Nord-Ouest",
    "contact_address": "8 avenue Rockefeller",
    "contact_city": "Lyon",
    "contact_zip/postal_code": "69373",
    "contact_country": "France",
    "supplementary_file": "ftp://ftp.ncbi.nlm.nih.gov/geo/samples/GSM1060nnn/GSM1060143/suppl/GSM1060143_JLI_45_HuGene.CEL.gz",
    "supplementary_file_2": "ftp://ftp.ncbi.nlm.nih.gov/geo/samples/GSM1060nnn/GSM1060143/suppl/GSM1060143_JLI_45_HuGene.rma-gene-default.chp.gz",
    "data_row_count": "33297"
  },
  {
    "accession": "GSE43292",
    "title": "Patient 14, Atheroma plaque",
    "geo_accession": "GSM1060144",
    "status": "Public on Apr 01 2013",
    "submission_date": "Jan 04 2013",
    "last_update_date": "Apr 01 2013",
    "type": "RNA",
    "channel_count": "1",
    "source_name_ch1": "Carotid atheroma plaque obtained from endarterectomy",
    "organism_ch1": "Homo sapiens",
    "characteristics_ch1": "patient: 14",
    "characteristics_ch1_2": "disease state: hypertension",
    "characteristics_ch1_3": "tissue: Atheroma plaque",
    "molecule_ch1": "total RNA",
    "extract_protocol_ch1": "Trizol extraction of total RNA was performed according to the manufacturer's instructions.",
    "label_ch1": "biotin",
    "label_protocol_ch1": "Biotinylated cRNAs were prepared by IGBMC Microarray and Sequencing Platform according to the standard Affymetrix protocol from 1 ug total RNA.",
    "taxid_ch1": "9606",
    "hyb_protocol": "cRNAs were hybridized for 16 hours at 45oC on GeneChip\u00ae Human Gene 1.0 ST arrays using the GeneChip\u00ae Hybridization Oven 640 (Affymetrix).",
    "scan_protocol": "The GeneChips were washed and stained in the GeneChip\u00ae Fluidics Station 450 (Affymetrix) and scanned using the GeneChip\u00ae Scanner 3000 7G System (Affymetrix).",
    "description": "Gene expression data from paired samples of carotid atheroma plaque and macroscopically intact tissue",
    "description_2": "JLI_46",
    "data_processing": "The data were analyzed with Expression Console v1.1 software using the default RMA summarization method.",
    "platform_id": "GPL6244",
    "contact_name": "Catherine,,Cerutti",
    "contact_email": "cerutti@univ-lyon1.fr",
    "contact_laboratory": "EA4173 G\u00e9nomique Fonctionnelle de l'Hypertension Art\u00e9rielle",
    "contact_institute": "Universit\u00e9 Lyon 1 & H\u00f4pital Nord-Ouest",
    "contact_address": "8 avenue Rockefeller",
    "contact_city": "Lyon",
    "contact_zip/postal_code": "69373",
    "contact_country": "France",
    "supplementary_file": "ftp://ftp.ncbi.nlm.nih.gov/geo/samples/GSM1060nnn/GSM1060144/suppl/GSM1060144_JLI_46_HuGene.CEL.gz",
    "supplementary_file_2": "ftp://ftp.ncbi.nlm.nih.gov/geo/samples/GSM1060nnn/GSM1060144/suppl/GSM1060144_JLI_46_HuGene.rma-gene-default.chp.gz",
    "data_row_count": "33297"
  },
  {
    "accession": "GSE43292",
    "title": "Patient 15, Macroscopically intact tissue",
    "geo_accession": "GSM1060145",
    "status": "Public on Apr 01 2013",
    "submission_date": "Jan 04 2013",
    "last_update_date": "Apr 01 2013",
    "type": "RNA",
    "channel_count": "1",
    "source_name_ch1": "Macroscopically intact carotid tissue adjacent to the atheroma plaque",
    "organism_ch1": "Homo sapiens",
    "characteristics_ch1": "patient: 15",
    "characteristics_ch1_2": "disease state: hypertension",
    "characteristics_ch1_3": "tissue: Macroscopically intact tissue",
    "molecule_ch1": "total RNA",
    "extract_protocol_ch1": "Trizol extraction of total RNA was performed according to the manufacturer's instructions.",
    "label_ch1": "biotin",
    "label_protocol_ch1": "Biotinylated cRNAs were prepared by IGBMC Microarray and Sequencing Platform according to the standard Affymetrix protocol from 1 ug total RNA.",
    "taxid_ch1": "9606",
    "hyb_protocol": "cRNAs were hybridized for 16 hours at 45oC on GeneChip\u00ae Human Gene 1.0 ST arrays using the GeneChip\u00ae Hybridization Oven 640 (Affymetrix).",
    "scan_protocol": "The GeneChips were washed and stained in the GeneChip\u00ae Fluidics Station 450 (Affymetrix) and scanned using the GeneChip\u00ae Scanner 3000 7G System (Affymetrix).",
    "description": "Gene expression data from paired samples of carotid atheroma plaque and macroscopically intact tissue",
    "description_2": "JLI_47",
    "data_processing": "The data were analyzed with Expression Console v1.1 software using the default RMA summarization method.",
    "platform_id": "GPL6244",
    "contact_name": "Catherine,,Cerutti",
    "contact_email": "cerutti@univ-lyon1.fr",
    "contact_laboratory": "EA4173 G\u00e9nomique Fonctionnelle de l'Hypertension Art\u00e9rielle",
    "contact_institute": "Universit\u00e9 Lyon 1 & H\u00f4pital Nord-Ouest",
    "contact_address": "8 avenue Rockefeller",
    "contact_city": "Lyon",
    "contact_zip/postal_code": "69373",
    "contact_country": "France",
    "supplementary_file": "ftp://ftp.ncbi.nlm.nih.gov/geo/samples/GSM1060nnn/GSM1060145/suppl/GSM1060145_JLI_47_HuGene.CEL.gz",
    "supplementary_file_2": "ftp://ftp.ncbi.nlm.nih.gov/geo/samples/GSM1060nnn/GSM1060145/suppl/GSM1060145_JLI_47_HuGene.rma-gene-default.chp.gz",
    "data_row_count": "33297"
  },
  {
    "accession": "GSE43292",
    "title": "Patient 15, Atheroma plaque",
    "geo_accession": "GSM1060146",
    "status": "Public on Apr 01 2013",
    "submission_date": "Jan 04 2013",
    "last_update_date": "Apr 01 2013",
    "type": "RNA",
    "channel_count": "1",
    "source_name_ch1": "Carotid atheroma plaque obtained from endarterectomy",
    "organism_ch1": "Homo sapiens",
    "characteristics_ch1": "patient: 15",
    "characteristics_ch1_2": "disease state: hypertension",
    "characteristics_ch1_3": "tissue: Atheroma plaque",
    "molecule_ch1": "total RNA",
    "extract_protocol_ch1": "Trizol extraction of total RNA was performed according to the manufacturer's instructions.",
    "label_ch1": "biotin",
    "label_protocol_ch1": "Biotinylated cRNAs were prepared by IGBMC Microarray and Sequencing Platform according to the standard Affymetrix protocol from 1 ug total RNA.",
    "taxid_ch1": "9606",
    "hyb_protocol": "cRNAs were hybridized for 16 hours at 45oC on GeneChip\u00ae Human Gene 1.0 ST arrays using the GeneChip\u00ae Hybridization Oven 640 (Affymetrix).",
    "scan_protocol": "The GeneChips were washed and stained in the GeneChip\u00ae Fluidics Station 450 (Affymetrix) and scanned using the GeneChip\u00ae Scanner 3000 7G System (Affymetrix).",
    "description": "Gene expression data from paired samples of carotid atheroma plaque and macroscopically intact tissue",
    "description_2": "JLI_48",
    "data_processing": "The data were analyzed with Expression Console v1.1 software using the default RMA summarization method.",
    "platform_id": "GPL6244",
    "contact_name": "Catherine,,Cerutti",
    "contact_email": "cerutti@univ-lyon1.fr",
    "contact_laboratory": "EA4173 G\u00e9nomique Fonctionnelle de l'Hypertension Art\u00e9rielle",
    "contact_institute": "Universit\u00e9 Lyon 1 & H\u00f4pital Nord-Ouest",
    "contact_address": "8 avenue Rockefeller",
    "contact_city": "Lyon",
    "contact_zip/postal_code": "69373",
    "contact_country": "France",
    "supplementary_file": "ftp://ftp.ncbi.nlm.nih.gov/geo/samples/GSM1060nnn/GSM1060146/suppl/GSM1060146_JLI_48_HuGene.CEL.gz",
    "supplementary_file_2": "ftp://ftp.ncbi.nlm.nih.gov/geo/samples/GSM1060nnn/GSM1060146/suppl/GSM1060146_JLI_48_HuGene.rma-gene-default.chp.gz",
    "data_row_count": "33297"
  },
  {
    "accession": "GSE43292",
    "title": "Patient 16, Macroscopically intact tissue",
    "geo_accession": "GSM1060147",
    "status": "Public on Apr 01 2013",
    "submission_date": "Jan 04 2013",
    "last_update_date": "Apr 01 2013",
    "type": "RNA",
    "channel_count": "1",
    "source_name_ch1": "Macroscopically intact carotid tissue adjacent to the atheroma plaque",
    "organism_ch1": "Homo sapiens",
    "characteristics_ch1": "patient: 16",
    "characteristics_ch1_2": "disease state: hypertension",
    "characteristics_ch1_3": "tissue: Macroscopically intact tissue",
    "molecule_ch1": "total RNA",
    "extract_protocol_ch1": "Trizol extraction of total RNA was performed according to the manufacturer's instructions.",
    "label_ch1": "biotin",
    "label_protocol_ch1": "Biotinylated cRNAs were prepared by IGBMC Microarray and Sequencing Platform according to the standard Affymetrix protocol from 1 ug total RNA.",
    "taxid_ch1": "9606",
    "hyb_protocol": "cRNAs were hybridized for 16 hours at 45oC on GeneChip\u00ae Human Gene 1.0 ST arrays using the GeneChip\u00ae Hybridization Oven 640 (Affymetrix).",
    "scan_protocol": "The GeneChips were washed and stained in the GeneChip\u00ae Fluidics Station 450 (Affymetrix) and scanned using the GeneChip\u00ae Scanner 3000 7G System (Affymetrix).",
    "description": "Gene expression data from paired samples of carotid atheroma plaque and macroscopically intact tissue",
    "description_2": "JLI_49",
    "data_processing": "The data were analyzed with Expression Console v1.1 software using the default RMA summarization method.",
    "platform_id": "GPL6244",
    "contact_name": "Catherine,,Cerutti",
    "contact_email": "cerutti@univ-lyon1.fr",
    "contact_laboratory": "EA4173 G\u00e9nomique Fonctionnelle de l'Hypertension Art\u00e9rielle",
    "contact_institute": "Universit\u00e9 Lyon 1 & H\u00f4pital Nord-Ouest",
    "contact_address": "8 avenue Rockefeller",
    "contact_city": "Lyon",
    "contact_zip/postal_code": "69373",
    "contact_country": "France",
    "supplementary_file": "ftp://ftp.ncbi.nlm.nih.gov/geo/samples/GSM1060nnn/GSM1060147/suppl/GSM1060147_JLI_49_HuGene.CEL.gz",
    "supplementary_file_2": "ftp://ftp.ncbi.nlm.nih.gov/geo/samples/GSM1060nnn/GSM1060147/suppl/GSM1060147_JLI_49_HuGene.rma-gene-default.chp.gz",
    "data_row_count": "33297"
  },
  {
    "accession": "GSE43292",
    "title": "Patient 16, Atheroma plaque",
    "geo_accession": "GSM1060148",
    "status": "Public on Apr 01 2013",
    "submission_date": "Jan 04 2013",
    "last_update_date": "Apr 01 2013",
    "type": "RNA",
    "channel_count": "1",
    "source_name_ch1": "Carotid atheroma plaque obtained from endarterectomy",
    "organism_ch1": "Homo sapiens",
    "characteristics_ch1": "patient: 16",
    "characteristics_ch1_2": "disease state: hypertension",
    "characteristics_ch1_3": "tissue: Atheroma plaque",
    "molecule_ch1": "total RNA",
    "extract_protocol_ch1": "Trizol extraction of total RNA was performed according to the manufacturer's instructions.",
    "label_ch1": "biotin",
    "label_protocol_ch1": "Biotinylated cRNAs were prepared by IGBMC Microarray and Sequencing Platform according to the standard Affymetrix protocol from 1 ug total RNA.",
    "taxid_ch1": "9606",
    "hyb_protocol": "cRNAs were hybridized for 16 hours at 45oC on GeneChip\u00ae Human Gene 1.0 ST arrays using the GeneChip\u00ae Hybridization Oven 640 (Affymetrix).",
    "scan_protocol": "The GeneChips were washed and stained in the GeneChip\u00ae Fluidics Station 450 (Affymetrix) and scanned using the GeneChip\u00ae Scanner 3000 7G System (Affymetrix).",
    "description": "Gene expression data from paired samples of carotid atheroma plaque and macroscopically intact tissue",
    "description_2": "JLI_50",
    "data_processing": "The data were analyzed with Expression Console v1.1 software using the default RMA summarization method.",
    "platform_id": "GPL6244",
    "contact_name": "Catherine,,Cerutti",
    "contact_email": "cerutti@univ-lyon1.fr",
    "contact_laboratory": "EA4173 G\u00e9nomique Fonctionnelle de l'Hypertension Art\u00e9rielle",
    "contact_institute": "Universit\u00e9 Lyon 1 & H\u00f4pital Nord-Ouest",
    "contact_address": "8 avenue Rockefeller",
    "contact_city": "Lyon",
    "contact_zip/postal_code": "69373",
    "contact_country": "France",
    "supplementary_file": "ftp://ftp.ncbi.nlm.nih.gov/geo/samples/GSM1060nnn/GSM1060148/suppl/GSM1060148_JLI_50_HuGene.CEL.gz",
    "supplementary_file_2": "ftp://ftp.ncbi.nlm.nih.gov/geo/samples/GSM1060nnn/GSM1060148/suppl/GSM1060148_JLI_50_HuGene.rma-gene-default.chp.gz",
    "data_row_count": "33297"
  },
  {
    "accession": "GSE43292",
    "title": "Patient 17, Macroscopically intact tissue",
    "geo_accession": "GSM1060149",
    "status": "Public on Apr 01 2013",
    "submission_date": "Jan 04 2013",
    "last_update_date": "Apr 01 2013",
    "type": "RNA",
    "channel_count": "1",
    "source_name_ch1": "Macroscopically intact carotid tissue adjacent to the atheroma plaque",
    "organism_ch1": "Homo sapiens",
    "characteristics_ch1": "patient: 17",
    "characteristics_ch1_2": "disease state: hypertension",
    "characteristics_ch1_3": "tissue: Macroscopically intact tissue",
    "molecule_ch1": "total RNA",
    "extract_protocol_ch1": "Trizol extraction of total RNA was performed according to the manufacturer's instructions.",
    "label_ch1": "biotin",
    "label_protocol_ch1": "Biotinylated cRNAs were prepared by IGBMC Microarray and Sequencing Platform according to the standard Affymetrix protocol from 1 ug total RNA.",
    "taxid_ch1": "9606",
    "hyb_protocol": "cRNAs were hybridized for 16 hours at 45oC on GeneChip\u00ae Human Gene 1.0 ST arrays using the GeneChip\u00ae Hybridization Oven 640 (Affymetrix).",
    "scan_protocol": "The GeneChips were washed and stained in the GeneChip\u00ae Fluidics Station 450 (Affymetrix) and scanned using the GeneChip\u00ae Scanner 3000 7G System (Affymetrix).",
    "description": "Gene expression data from paired samples of carotid atheroma plaque and macroscopically intact tissue",
    "description_2": "JLI_53",
    "data_processing": "The data were analyzed with Expression Console v1.1 software using the default RMA summarization method.",
    "platform_id": "GPL6244",
    "contact_name": "Catherine,,Cerutti",
    "contact_email": "cerutti@univ-lyon1.fr",
    "contact_laboratory": "EA4173 G\u00e9nomique Fonctionnelle de l'Hypertension Art\u00e9rielle",
    "contact_institute": "Universit\u00e9 Lyon 1 & H\u00f4pital Nord-Ouest",
    "contact_address": "8 avenue Rockefeller",
    "contact_city": "Lyon",
    "contact_zip/postal_code": "69373",
    "contact_country": "France",
    "supplementary_file": "ftp://ftp.ncbi.nlm.nih.gov/geo/samples/GSM1060nnn/GSM1060149/suppl/GSM1060149_JLI_53_HuGene.CEL.gz",
    "supplementary_file_2": "ftp://ftp.ncbi.nlm.nih.gov/geo/samples/GSM1060nnn/GSM1060149/suppl/GSM1060149_JLI_53_HuGene.rma-gene-default.chp.gz",
    "data_row_count": "33297"
  },
  {
    "accession": "GSE43292",
    "title": "Patient 17, Atheroma plaque",
    "geo_accession": "GSM1060150",
    "status": "Public on Apr 01 2013",
    "submission_date": "Jan 04 2013",
    "last_update_date": "Apr 01 2013",
    "type": "RNA",
    "channel_count": "1",
    "source_name_ch1": "Carotid atheroma plaque obtained from endarterectomy",
    "organism_ch1": "Homo sapiens",
    "characteristics_ch1": "patient: 17",
    "characteristics_ch1_2": "disease state: hypertension",
    "characteristics_ch1_3": "tissue: Atheroma plaque",
    "molecule_ch1": "total RNA",
    "extract_protocol_ch1": "Trizol extraction of total RNA was performed according to the manufacturer's instructions.",
    "label_ch1": "biotin",
    "label_protocol_ch1": "Biotinylated cRNAs were prepared by IGBMC Microarray and Sequencing Platform according to the standard Affymetrix protocol from 1 ug total RNA.",
    "taxid_ch1": "9606",
    "hyb_protocol": "cRNAs were hybridized for 16 hours at 45oC on GeneChip\u00ae Human Gene 1.0 ST arrays using the GeneChip\u00ae Hybridization Oven 640 (Affymetrix).",
    "scan_protocol": "The GeneChips were washed and stained in the GeneChip\u00ae Fluidics Station 450 (Affymetrix) and scanned using the GeneChip\u00ae Scanner 3000 7G System (Affymetrix).",
    "description": "Gene expression data from paired samples of carotid atheroma plaque and macroscopically intact tissue",
    "description_2": "JLI_54",
    "data_processing": "The data were analyzed with Expression Console v1.1 software using the default RMA summarization method.",
    "platform_id": "GPL6244",
    "contact_name": "Catherine,,Cerutti",
    "contact_email": "cerutti@univ-lyon1.fr",
    "contact_laboratory": "EA4173 G\u00e9nomique Fonctionnelle de l'Hypertension Art\u00e9rielle",
    "contact_institute": "Universit\u00e9 Lyon 1 & H\u00f4pital Nord-Ouest",
    "contact_address": "8 avenue Rockefeller",
    "contact_city": "Lyon",
    "contact_zip/postal_code": "69373",
    "contact_country": "France",
    "supplementary_file": "ftp://ftp.ncbi.nlm.nih.gov/geo/samples/GSM1060nnn/GSM1060150/suppl/GSM1060150_JLI_54_HuGene.CEL.gz",
    "supplementary_file_2": "ftp://ftp.ncbi.nlm.nih.gov/geo/samples/GSM1060nnn/GSM1060150/suppl/GSM1060150_JLI_54_HuGene.rma-gene-default.chp.gz",
    "data_row_count": "33297"
  },
  {
    "accession": "GSE43292",
    "title": "Patient 18, Macroscopically intact tissue",
    "geo_accession": "GSM1060151",
    "status": "Public on Apr 01 2013",
    "submission_date": "Jan 04 2013",
    "last_update_date": "Apr 01 2013",
    "type": "RNA",
    "channel_count": "1",
    "source_name_ch1": "Macroscopically intact carotid tissue adjacent to the atheroma plaque",
    "organism_ch1": "Homo sapiens",
    "characteristics_ch1": "patient: 18",
    "characteristics_ch1_2": "disease state: hypertension",
    "characteristics_ch1_3": "tissue: Macroscopically intact tissue",
    "molecule_ch1": "total RNA",
    "extract_protocol_ch1": "Trizol extraction of total RNA was performed according to the manufacturer's instructions.",
    "label_ch1": "biotin",
    "label_protocol_ch1": "Biotinylated cRNAs were prepared by IGBMC Microarray and Sequencing Platform according to the standard Affymetrix protocol from 1 ug total RNA.",
    "taxid_ch1": "9606",
    "hyb_protocol": "cRNAs were hybridized for 16 hours at 45oC on GeneChip\u00ae Human Gene 1.0 ST arrays using the GeneChip\u00ae Hybridization Oven 640 (Affymetrix).",
    "scan_protocol": "The GeneChips were washed and stained in the GeneChip\u00ae Fluidics Station 450 (Affymetrix) and scanned using the GeneChip\u00ae Scanner 3000 7G System (Affymetrix).",
    "description": "Gene expression data from paired samples of carotid atheroma plaque and macroscopically intact tissue",
    "description_2": "JLI_55",
    "data_processing": "The data were analyzed with Expression Console v1.1 software using the default RMA summarization method.",
    "platform_id": "GPL6244",
    "contact_name": "Catherine,,Cerutti",
    "contact_email": "cerutti@univ-lyon1.fr",
    "contact_laboratory": "EA4173 G\u00e9nomique Fonctionnelle de l'Hypertension Art\u00e9rielle",
    "contact_institute": "Universit\u00e9 Lyon 1 & H\u00f4pital Nord-Ouest",
    "contact_address": "8 avenue Rockefeller",
    "contact_city": "Lyon",
    "contact_zip/postal_code": "69373",
    "contact_country": "France",
    "supplementary_file": "ftp://ftp.ncbi.nlm.nih.gov/geo/samples/GSM1060nnn/GSM1060151/suppl/GSM1060151_JLI_55_HuGene.CEL.gz",
    "supplementary_file_2": "ftp://ftp.ncbi.nlm.nih.gov/geo/samples/GSM1060nnn/GSM1060151/suppl/GSM1060151_JLI_55_HuGene.rma-gene-default.chp.gz",
    "data_row_count": "33297"
  },
  {
    "accession": "GSE43292",
    "title": "Patient 18, Atheroma plaque",
    "geo_accession": "GSM1060152",
    "status": "Public on Apr 01 2013",
    "submission_date": "Jan 04 2013",
    "last_update_date": "Apr 01 2013",
    "type": "RNA",
    "channel_count": "1",
    "source_name_ch1": "Carotid atheroma plaque obtained from endarterectomy",
    "organism_ch1": "Homo sapiens",
    "characteristics_ch1": "patient: 18",
    "characteristics_ch1_2": "disease state: hypertension",
    "characteristics_ch1_3": "tissue: Atheroma plaque",
    "molecule_ch1": "total RNA",
    "extract_protocol_ch1": "Trizol extraction of total RNA was performed according to the manufacturer's instructions.",
    "label_ch1": "biotin",
    "label_protocol_ch1": "Biotinylated cRNAs were prepared by IGBMC Microarray and Sequencing Platform according to the standard Affymetrix protocol from 1 ug total RNA.",
    "taxid_ch1": "9606",
    "hyb_protocol": "cRNAs were hybridized for 16 hours at 45oC on GeneChip\u00ae Human Gene 1.0 ST arrays using the GeneChip\u00ae Hybridization Oven 640 (Affymetrix).",
    "scan_protocol": "The GeneChips were washed and stained in the GeneChip\u00ae Fluidics Station 450 (Affymetrix) and scanned using the GeneChip\u00ae Scanner 3000 7G System (Affymetrix).",
    "description": "Gene expression data from paired samples of carotid atheroma plaque and macroscopically intact tissue",
    "description_2": "JLI_56",
    "data_processing": "The data were analyzed with Expression Console v1.1 software using the default RMA summarization method.",
    "platform_id": "GPL6244",
    "contact_name": "Catherine,,Cerutti",
    "contact_email": "cerutti@univ-lyon1.fr",
    "contact_laboratory": "EA4173 G\u00e9nomique Fonctionnelle de l'Hypertension Art\u00e9rielle",
    "contact_institute": "Universit\u00e9 Lyon 1 & H\u00f4pital Nord-Ouest",
    "contact_address": "8 avenue Rockefeller",
    "contact_city": "Lyon",
    "contact_zip/postal_code": "69373",
    "contact_country": "France",
    "supplementary_file": "ftp://ftp.ncbi.nlm.nih.gov/geo/samples/GSM1060nnn/GSM1060152/suppl/GSM1060152_JLI_56_HuGene.CEL.gz",
    "supplementary_file_2": "ftp://ftp.ncbi.nlm.nih.gov/geo/samples/GSM1060nnn/GSM1060152/suppl/GSM1060152_JLI_56_HuGene.rma-gene-default.chp.gz",
    "data_row_count": "33297"
  },
  {
    "accession": "GSE43292",
    "title": "Patient 19, Macroscopically intact tissue",
    "geo_accession": "GSM1060153",
    "status": "Public on Apr 01 2013",
    "submission_date": "Jan 04 2013",
    "last_update_date": "Apr 01 2013",
    "type": "RNA",
    "channel_count": "1",
    "source_name_ch1": "Macroscopically intact carotid tissue adjacent to the atheroma plaque",
    "organism_ch1": "Homo sapiens",
    "characteristics_ch1": "patient: 19",
    "characteristics_ch1_2": "disease state: hypertension",
    "characteristics_ch1_3": "tissue: Macroscopically intact tissue",
    "molecule_ch1": "total RNA",
    "extract_protocol_ch1": "Trizol extraction of total RNA was performed according to the manufacturer's instructions.",
    "label_ch1": "biotin",
    "label_protocol_ch1": "Biotinylated cRNAs were prepared by IGBMC Microarray and Sequencing Platform according to the standard Affymetrix protocol from 1 ug total RNA.",
    "taxid_ch1": "9606",
    "hyb_protocol": "cRNAs were hybridized for 16 hours at 45oC on GeneChip\u00ae Human Gene 1.0 ST arrays using the GeneChip\u00ae Hybridization Oven 640 (Affymetrix).",
    "scan_protocol": "The GeneChips were washed and stained in the GeneChip\u00ae Fluidics Station 450 (Affymetrix) and scanned using the GeneChip\u00ae Scanner 3000 7G System (Affymetrix).",
    "description": "Gene expression data from paired samples of carotid atheroma plaque and macroscopically intact tissue",
    "description_2": "JLI_57",
    "data_processing": "The data were analyzed with Expression Console v1.1 software using the default RMA summarization method.",
    "platform_id": "GPL6244",
    "contact_name": "Catherine,,Cerutti",
    "contact_email": "cerutti@univ-lyon1.fr",
    "contact_laboratory": "EA4173 G\u00e9nomique Fonctionnelle de l'Hypertension Art\u00e9rielle",
    "contact_institute": "Universit\u00e9 Lyon 1 & H\u00f4pital Nord-Ouest",
    "contact_address": "8 avenue Rockefeller",
    "contact_city": "Lyon",
    "contact_zip/postal_code": "69373",
    "contact_country": "France",
    "supplementary_file": "ftp://ftp.ncbi.nlm.nih.gov/geo/samples/GSM1060nnn/GSM1060153/suppl/GSM1060153_JLI_57_HuGene.CEL.gz",
    "supplementary_file_2": "ftp://ftp.ncbi.nlm.nih.gov/geo/samples/GSM1060nnn/GSM1060153/suppl/GSM1060153_JLI_57_HuGene.rma-gene-default.chp.gz",
    "data_row_count": "33297"
  },
  {
    "accession": "GSE43292",
    "title": "Patient 19, Atheroma plaque",
    "geo_accession": "GSM1060154",
    "status": "Public on Apr 01 2013",
    "submission_date": "Jan 04 2013",
    "last_update_date": "Apr 01 2013",
    "type": "RNA",
    "channel_count": "1",
    "source_name_ch1": "Carotid atheroma plaque obtained from endarterectomy",
    "organism_ch1": "Homo sapiens",
    "characteristics_ch1": "patient: 19",
    "characteristics_ch1_2": "disease state: hypertension",
    "characteristics_ch1_3": "tissue: Atheroma plaque",
    "molecule_ch1": "total RNA",
    "extract_protocol_ch1": "Trizol extraction of total RNA was performed according to the manufacturer's instructions.",
    "label_ch1": "biotin",
    "label_protocol_ch1": "Biotinylated cRNAs were prepared by IGBMC Microarray and Sequencing Platform according to the standard Affymetrix protocol from 1 ug total RNA.",
    "taxid_ch1": "9606",
    "hyb_protocol": "cRNAs were hybridized for 16 hours at 45oC on GeneChip\u00ae Human Gene 1.0 ST arrays using the GeneChip\u00ae Hybridization Oven 640 (Affymetrix).",
    "scan_protocol": "The GeneChips were washed and stained in the GeneChip\u00ae Fluidics Station 450 (Affymetrix) and scanned using the GeneChip\u00ae Scanner 3000 7G System (Affymetrix).",
    "description": "Gene expression data from paired samples of carotid atheroma plaque and macroscopically intact tissue",
    "description_2": "JLI_58",
    "data_processing": "The data were analyzed with Expression Console v1.1 software using the default RMA summarization method.",
    "platform_id": "GPL6244",
    "contact_name": "Catherine,,Cerutti",
    "contact_email": "cerutti@univ-lyon1.fr",
    "contact_laboratory": "EA4173 G\u00e9nomique Fonctionnelle de l'Hypertension Art\u00e9rielle",
    "contact_institute": "Universit\u00e9 Lyon 1 & H\u00f4pital Nord-Ouest",
    "contact_address": "8 avenue Rockefeller",
    "contact_city": "Lyon",
    "contact_zip/postal_code": "69373",
    "contact_country": "France",
    "supplementary_file": "ftp://ftp.ncbi.nlm.nih.gov/geo/samples/GSM1060nnn/GSM1060154/suppl/GSM1060154_JLI_58_HuGene.CEL.gz",
    "supplementary_file_2": "ftp://ftp.ncbi.nlm.nih.gov/geo/samples/GSM1060nnn/GSM1060154/suppl/GSM1060154_JLI_58_HuGene.rma-gene-default.chp.gz",
    "data_row_count": "33297"
  },
  {
    "accession": "GSE43292",
    "title": "Patient 20, Macroscopically intact tissue",
    "geo_accession": "GSM1060155",
    "status": "Public on Apr 01 2013",
    "submission_date": "Jan 04 2013",
    "last_update_date": "Apr 01 2013",
    "type": "RNA",
    "channel_count": "1",
    "source_name_ch1": "Macroscopically intact carotid tissue adjacent to the atheroma plaque",
    "organism_ch1": "Homo sapiens",
    "characteristics_ch1": "patient: 20",
    "characteristics_ch1_2": "disease state: hypertension",
    "characteristics_ch1_3": "tissue: Macroscopically intact tissue",
    "molecule_ch1": "total RNA",
    "extract_protocol_ch1": "Trizol extraction of total RNA was performed according to the manufacturer's instructions.",
    "label_ch1": "biotin",
    "label_protocol_ch1": "Biotinylated cRNAs were prepared by IGBMC Microarray and Sequencing Platform according to the standard Affymetrix protocol from 1 ug total RNA.",
    "taxid_ch1": "9606",
    "hyb_protocol": "cRNAs were hybridized for 16 hours at 45oC on GeneChip\u00ae Human Gene 1.0 ST arrays using the GeneChip\u00ae Hybridization Oven 640 (Affymetrix).",
    "scan_protocol": "The GeneChips were washed and stained in the GeneChip\u00ae Fluidics Station 450 (Affymetrix) and scanned using the GeneChip\u00ae Scanner 3000 7G System (Affymetrix).",
    "description": "Gene expression data from paired samples of carotid atheroma plaque and macroscopically intact tissue",
    "description_2": "JLI_59",
    "data_processing": "The data were analyzed with Expression Console v1.1 software using the default RMA summarization method.",
    "platform_id": "GPL6244",
    "contact_name": "Catherine,,Cerutti",
    "contact_email": "cerutti@univ-lyon1.fr",
    "contact_laboratory": "EA4173 G\u00e9nomique Fonctionnelle de l'Hypertension Art\u00e9rielle",
    "contact_institute": "Universit\u00e9 Lyon 1 & H\u00f4pital Nord-Ouest",
    "contact_address": "8 avenue Rockefeller",
    "contact_city": "Lyon",
    "contact_zip/postal_code": "69373",
    "contact_country": "France",
    "supplementary_file": "ftp://ftp.ncbi.nlm.nih.gov/geo/samples/GSM1060nnn/GSM1060155/suppl/GSM1060155_JLI_59_HuGene.CEL.gz",
    "supplementary_file_2": "ftp://ftp.ncbi.nlm.nih.gov/geo/samples/GSM1060nnn/GSM1060155/suppl/GSM1060155_JLI_59_HuGene.rma-gene-default.chp.gz",
    "data_row_count": "33297"
  },
  {
    "accession": "GSE43292",
    "title": "Patient 20, Atheroma plaque",
    "geo_accession": "GSM1060156",
    "status": "Public on Apr 01 2013",
    "submission_date": "Jan 04 2013",
    "last_update_date": "Apr 01 2013",
    "type": "RNA",
    "channel_count": "1",
    "source_name_ch1": "Carotid atheroma plaque obtained from endarterectomy",
    "organism_ch1": "Homo sapiens",
    "characteristics_ch1": "patient: 20",
    "characteristics_ch1_2": "disease state: hypertension",
    "characteristics_ch1_3": "tissue: Atheroma plaque",
    "molecule_ch1": "total RNA",
    "extract_protocol_ch1": "Trizol extraction of total RNA was performed according to the manufacturer's instructions.",
    "label_ch1": "biotin",
    "label_protocol_ch1": "Biotinylated cRNAs were prepared by IGBMC Microarray and Sequencing Platform according to the standard Affymetrix protocol from 1 ug total RNA.",
    "taxid_ch1": "9606",
    "hyb_protocol": "cRNAs were hybridized for 16 hours at 45oC on GeneChip\u00ae Human Gene 1.0 ST arrays using the GeneChip\u00ae Hybridization Oven 640 (Affymetrix).",
    "scan_protocol": "The GeneChips were washed and stained in the GeneChip\u00ae Fluidics Station 450 (Affymetrix) and scanned using the GeneChip\u00ae Scanner 3000 7G System (Affymetrix).",
    "description": "Gene expression data from paired samples of carotid atheroma plaque and macroscopically intact tissue",
    "description_2": "JLI_60",
    "data_processing": "The data were analyzed with Expression Console v1.1 software using the default RMA summarization method.",
    "platform_id": "GPL6244",
    "contact_name": "Catherine,,Cerutti",
    "contact_email": "cerutti@univ-lyon1.fr",
    "contact_laboratory": "EA4173 G\u00e9nomique Fonctionnelle de l'Hypertension Art\u00e9rielle",
    "contact_institute": "Universit\u00e9 Lyon 1 & H\u00f4pital Nord-Ouest",
    "contact_address": "8 avenue Rockefeller",
    "contact_city": "Lyon",
    "contact_zip/postal_code": "69373",
    "contact_country": "France",
    "supplementary_file": "ftp://ftp.ncbi.nlm.nih.gov/geo/samples/GSM1060nnn/GSM1060156/suppl/GSM1060156_JLI_60_HuGene.CEL.gz",
    "supplementary_file_2": "ftp://ftp.ncbi.nlm.nih.gov/geo/samples/GSM1060nnn/GSM1060156/suppl/GSM1060156_JLI_60_HuGene.rma-gene-default.chp.gz",
    "data_row_count": "33297"
  },
  {
    "accession": "GSE43292",
    "title": "Patient 21, Macroscopically intact tissue",
    "geo_accession": "GSM1060157",
    "status": "Public on Apr 01 2013",
    "submission_date": "Jan 04 2013",
    "last_update_date": "Apr 01 2013",
    "type": "RNA",
    "channel_count": "1",
    "source_name_ch1": "Macroscopically intact carotid tissue adjacent to the atheroma plaque",
    "organism_ch1": "Homo sapiens",
    "characteristics_ch1": "patient: 21",
    "characteristics_ch1_2": "disease state: hypertension",
    "characteristics_ch1_3": "tissue: Macroscopically intact tissue",
    "molecule_ch1": "total RNA",
    "extract_protocol_ch1": "Trizol extraction of total RNA was performed according to the manufacturer's instructions.",
    "label_ch1": "biotin",
    "label_protocol_ch1": "Biotinylated cRNAs were prepared by IGBMC Microarray and Sequencing Platform according to the standard Affymetrix protocol from 1 ug total RNA.",
    "taxid_ch1": "9606",
    "hyb_protocol": "cRNAs were hybridized for 16 hours at 45oC on GeneChip\u00ae Human Gene 1.0 ST arrays using the GeneChip\u00ae Hybridization Oven 640 (Affymetrix).",
    "scan_protocol": "The GeneChips were washed and stained in the GeneChip\u00ae Fluidics Station 450 (Affymetrix) and scanned using the GeneChip\u00ae Scanner 3000 7G System (Affymetrix).",
    "description": "Gene expression data from paired samples of carotid atheroma plaque and macroscopically intact tissue",
    "description_2": "JLI_62",
    "data_processing": "The data were analyzed with Expression Console v1.1 software using the default RMA summarization method.",
    "platform_id": "GPL6244",
    "contact_name": "Catherine,,Cerutti",
    "contact_email": "cerutti@univ-lyon1.fr",
    "contact_laboratory": "EA4173 G\u00e9nomique Fonctionnelle de l'Hypertension Art\u00e9rielle",
    "contact_institute": "Universit\u00e9 Lyon 1 & H\u00f4pital Nord-Ouest",
    "contact_address": "8 avenue Rockefeller",
    "contact_city": "Lyon",
    "contact_zip/postal_code": "69373",
    "contact_country": "France",
    "supplementary_file": "ftp://ftp.ncbi.nlm.nih.gov/geo/samples/GSM1060nnn/GSM1060157/suppl/GSM1060157_JLI_62_HuGene.CEL.gz",
    "supplementary_file_2": "ftp://ftp.ncbi.nlm.nih.gov/geo/samples/GSM1060nnn/GSM1060157/suppl/GSM1060157_JLI_62_HuGene.rma-gene-default.chp.gz",
    "data_row_count": "33297"
  },
  {
    "accession": "GSE43292",
    "title": "Patient 21, Atheroma plaque",
    "geo_accession": "GSM1060158",
    "status": "Public on Apr 01 2013",
    "submission_date": "Jan 04 2013",
    "last_update_date": "Apr 01 2013",
    "type": "RNA",
    "channel_count": "1",
    "source_name_ch1": "Carotid atheroma plaque obtained from endarterectomy",
    "organism_ch1": "Homo sapiens",
    "characteristics_ch1": "patient: 21",
    "characteristics_ch1_2": "disease state: hypertension",
    "characteristics_ch1_3": "tissue: Atheroma plaque",
    "molecule_ch1": "total RNA",
    "extract_protocol_ch1": "Trizol extraction of total RNA was performed according to the manufacturer's instructions.",
    "label_ch1": "biotin",
    "label_protocol_ch1": "Biotinylated cRNAs were prepared by IGBMC Microarray and Sequencing Platform according to the standard Affymetrix protocol from 1 ug total RNA.",
    "taxid_ch1": "9606",
    "hyb_protocol": "cRNAs were hybridized for 16 hours at 45oC on GeneChip\u00ae Human Gene 1.0 ST arrays using the GeneChip\u00ae Hybridization Oven 640 (Affymetrix).",
    "scan_protocol": "The GeneChips were washed and stained in the GeneChip\u00ae Fluidics Station 450 (Affymetrix) and scanned using the GeneChip\u00ae Scanner 3000 7G System (Affymetrix).",
    "description": "Gene expression data from paired samples of carotid atheroma plaque and macroscopically intact tissue",
    "description_2": "JLI_63",
    "data_processing": "The data were analyzed with Expression Console v1.1 software using the default RMA summarization method.",
    "platform_id": "GPL6244",
    "contact_name": "Catherine,,Cerutti",
    "contact_email": "cerutti@univ-lyon1.fr",
    "contact_laboratory": "EA4173 G\u00e9nomique Fonctionnelle de l'Hypertension Art\u00e9rielle",
    "contact_institute": "Universit\u00e9 Lyon 1 & H\u00f4pital Nord-Ouest",
    "contact_address": "8 avenue Rockefeller",
    "contact_city": "Lyon",
    "contact_zip/postal_code": "69373",
    "contact_country": "France",
    "supplementary_file": "ftp://ftp.ncbi.nlm.nih.gov/geo/samples/GSM1060nnn/GSM1060158/suppl/GSM1060158_JLI_63_HuGene.CEL.gz",
    "supplementary_file_2": "ftp://ftp.ncbi.nlm.nih.gov/geo/samples/GSM1060nnn/GSM1060158/suppl/GSM1060158_JLI_63_HuGene.rma-gene-default.chp.gz",
    "data_row_count": "33297"
  },
  {
    "accession": "GSE43292",
    "title": "Patient 22, Macroscopically intact tissue",
    "geo_accession": "GSM1060159",
    "status": "Public on Apr 01 2013",
    "submission_date": "Jan 04 2013",
    "last_update_date": "Apr 01 2013",
    "type": "RNA",
    "channel_count": "1",
    "source_name_ch1": "Macroscopically intact carotid tissue adjacent to the atheroma plaque",
    "organism_ch1": "Homo sapiens",
    "characteristics_ch1": "patient: 22",
    "characteristics_ch1_2": "disease state: hypertension",
    "characteristics_ch1_3": "tissue: Macroscopically intact tissue",
    "molecule_ch1": "total RNA",
    "extract_protocol_ch1": "Trizol extraction of total RNA was performed according to the manufacturer's instructions.",
    "label_ch1": "biotin",
    "label_protocol_ch1": "Biotinylated cRNAs were prepared by IGBMC Microarray and Sequencing Platform according to the standard Affymetrix protocol from 1 ug total RNA.",
    "taxid_ch1": "9606",
    "hyb_protocol": "cRNAs were hybridized for 16 hours at 45oC on GeneChip\u00ae Human Gene 1.0 ST arrays using the GeneChip\u00ae Hybridization Oven 640 (Affymetrix).",
    "scan_protocol": "The GeneChips were washed and stained in the GeneChip\u00ae Fluidics Station 450 (Affymetrix) and scanned using the GeneChip\u00ae Scanner 3000 7G System (Affymetrix).",
    "description": "Gene expression data from paired samples of carotid atheroma plaque and macroscopically intact tissue",
    "description_2": "JLI_64",
    "data_processing": "The data were analyzed with Expression Console v1.1 software using the default RMA summarization method.",
    "platform_id": "GPL6244",
    "contact_name": "Catherine,,Cerutti",
    "contact_email": "cerutti@univ-lyon1.fr",
    "contact_laboratory": "EA4173 G\u00e9nomique Fonctionnelle de l'Hypertension Art\u00e9rielle",
    "contact_institute": "Universit\u00e9 Lyon 1 & H\u00f4pital Nord-Ouest",
    "contact_address": "8 avenue Rockefeller",
    "contact_city": "Lyon",
    "contact_zip/postal_code": "69373",
    "contact_country": "France",
    "supplementary_file": "ftp://ftp.ncbi.nlm.nih.gov/geo/samples/GSM1060nnn/GSM1060159/suppl/GSM1060159_JLI_64_HuGene.CEL.gz",
    "supplementary_file_2": "ftp://ftp.ncbi.nlm.nih.gov/geo/samples/GSM1060nnn/GSM1060159/suppl/GSM1060159_JLI_64_HuGene.rma-gene-default.chp.gz",
    "data_row_count": "33297"
  },
  {
    "accession": "GSE43292",
    "title": "Patient 22, Atheroma plaque",
    "geo_accession": "GSM1060160",
    "status": "Public on Apr 01 2013",
    "submission_date": "Jan 04 2013",
    "last_update_date": "Apr 01 2013",
    "type": "RNA",
    "channel_count": "1",
    "source_name_ch1": "Carotid atheroma plaque obtained from endarterectomy",
    "organism_ch1": "Homo sapiens",
    "characteristics_ch1": "patient: 22",
    "characteristics_ch1_2": "disease state: hypertension",
    "characteristics_ch1_3": "tissue: Atheroma plaque",
    "molecule_ch1": "total RNA",
    "extract_protocol_ch1": "Trizol extraction of total RNA was performed according to the manufacturer's instructions.",
    "label_ch1": "biotin",
    "label_protocol_ch1": "Biotinylated cRNAs were prepared by IGBMC Microarray and Sequencing Platform according to the standard Affymetrix protocol from 1 ug total RNA.",
    "taxid_ch1": "9606",
    "hyb_protocol": "cRNAs were hybridized for 16 hours at 45oC on GeneChip\u00ae Human Gene 1.0 ST arrays using the GeneChip\u00ae Hybridization Oven 640 (Affymetrix).",
    "scan_protocol": "The GeneChips were washed and stained in the GeneChip\u00ae Fluidics Station 450 (Affymetrix) and scanned using the GeneChip\u00ae Scanner 3000 7G System (Affymetrix).",
    "description": "Gene expression data from paired samples of carotid atheroma plaque and macroscopically intact tissue",
    "description_2": "JLI_65",
    "data_processing": "The data were analyzed with Expression Console v1.1 software using the default RMA summarization method.",
    "platform_id": "GPL6244",
    "contact_name": "Catherine,,Cerutti",
    "contact_email": "cerutti@univ-lyon1.fr",
    "contact_laboratory": "EA4173 G\u00e9nomique Fonctionnelle de l'Hypertension Art\u00e9rielle",
    "contact_institute": "Universit\u00e9 Lyon 1 & H\u00f4pital Nord-Ouest",
    "contact_address": "8 avenue Rockefeller",
    "contact_city": "Lyon",
    "contact_zip/postal_code": "69373",
    "contact_country": "France",
    "supplementary_file": "ftp://ftp.ncbi.nlm.nih.gov/geo/samples/GSM1060nnn/GSM1060160/suppl/GSM1060160_JLI_65_HuGene.CEL.gz",
    "supplementary_file_2": "ftp://ftp.ncbi.nlm.nih.gov/geo/samples/GSM1060nnn/GSM1060160/suppl/GSM1060160_JLI_65_HuGene.rma-gene-default.chp.gz",
    "data_row_count": "33297"
  },
  {
    "accession": "GSE43292",
    "title": "Patient 23, Macroscopically intact tissue",
    "geo_accession": "GSM1060161",
    "status": "Public on Apr 01 2013",
    "submission_date": "Jan 04 2013",
    "last_update_date": "Apr 01 2013",
    "type": "RNA",
    "channel_count": "1",
    "source_name_ch1": "Macroscopically intact carotid tissue adjacent to the atheroma plaque",
    "organism_ch1": "Homo sapiens",
    "characteristics_ch1": "patient: 23",
    "characteristics_ch1_2": "disease state: hypertension",
    "characteristics_ch1_3": "tissue: Macroscopically intact tissue",
    "molecule_ch1": "total RNA",
    "extract_protocol_ch1": "Trizol extraction of total RNA was performed according to the manufacturer's instructions.",
    "label_ch1": "biotin",
    "label_protocol_ch1": "Biotinylated cRNAs were prepared by IGBMC Microarray and Sequencing Platform according to the standard Affymetrix protocol from 1 ug total RNA.",
    "taxid_ch1": "9606",
    "hyb_protocol": "cRNAs were hybridized for 16 hours at 45oC on GeneChip\u00ae Human Gene 1.0 ST arrays using the GeneChip\u00ae Hybridization Oven 640 (Affymetrix).",
    "scan_protocol": "The GeneChips were washed and stained in the GeneChip\u00ae Fluidics Station 450 (Affymetrix) and scanned using the GeneChip\u00ae Scanner 3000 7G System (Affymetrix).",
    "description": "Gene expression data from paired samples of carotid atheroma plaque and macroscopically intact tissue",
    "description_2": "JLI_66",
    "data_processing": "The data were analyzed with Expression Console v1.1 software using the default RMA summarization method.",
    "platform_id": "GPL6244",
    "contact_name": "Catherine,,Cerutti",
    "contact_email": "cerutti@univ-lyon1.fr",
    "contact_laboratory": "EA4173 G\u00e9nomique Fonctionnelle de l'Hypertension Art\u00e9rielle",
    "contact_institute": "Universit\u00e9 Lyon 1 & H\u00f4pital Nord-Ouest",
    "contact_address": "8 avenue Rockefeller",
    "contact_city": "Lyon",
    "contact_zip/postal_code": "69373",
    "contact_country": "France",
    "supplementary_file": "ftp://ftp.ncbi.nlm.nih.gov/geo/samples/GSM1060nnn/GSM1060161/suppl/GSM1060161_JLI_66_HuGene.CEL.gz",
    "supplementary_file_2": "ftp://ftp.ncbi.nlm.nih.gov/geo/samples/GSM1060nnn/GSM1060161/suppl/GSM1060161_JLI_66_HuGene.rma-gene-default.chp.gz",
    "data_row_count": "33297"
  },
  {
    "accession": "GSE43292",
    "title": "Patient 23, Atheroma plaque",
    "geo_accession": "GSM1060162",
    "status": "Public on Apr 01 2013",
    "submission_date": "Jan 04 2013",
    "last_update_date": "Apr 01 2013",
    "type": "RNA",
    "channel_count": "1",
    "source_name_ch1": "Carotid atheroma plaque obtained from endarterectomy",
    "organism_ch1": "Homo sapiens",
    "characteristics_ch1": "patient: 23",
    "characteristics_ch1_2": "disease state: hypertension",
    "characteristics_ch1_3": "tissue: Atheroma plaque",
    "molecule_ch1": "total RNA",
    "extract_protocol_ch1": "Trizol extraction of total RNA was performed according to the manufacturer's instructions.",
    "label_ch1": "biotin",
    "label_protocol_ch1": "Biotinylated cRNAs were prepared by IGBMC Microarray and Sequencing Platform according to the standard Affymetrix protocol from 1 ug total RNA.",
    "taxid_ch1": "9606",
    "hyb_protocol": "cRNAs were hybridized for 16 hours at 45oC on GeneChip\u00ae Human Gene 1.0 ST arrays using the GeneChip\u00ae Hybridization Oven 640 (Affymetrix).",
    "scan_protocol": "The GeneChips were washed and stained in the GeneChip\u00ae Fluidics Station 450 (Affymetrix) and scanned using the GeneChip\u00ae Scanner 3000 7G System (Affymetrix).",
    "description": "Gene expression data from paired samples of carotid atheroma plaque and macroscopically intact tissue",
    "description_2": "JLI_67",
    "data_processing": "The data were analyzed with Expression Console v1.1 software using the default RMA summarization method.",
    "platform_id": "GPL6244",
    "contact_name": "Catherine,,Cerutti",
    "contact_email": "cerutti@univ-lyon1.fr",
    "contact_laboratory": "EA4173 G\u00e9nomique Fonctionnelle de l'Hypertension Art\u00e9rielle",
    "contact_institute": "Universit\u00e9 Lyon 1 & H\u00f4pital Nord-Ouest",
    "contact_address": "8 avenue Rockefeller",
    "contact_city": "Lyon",
    "contact_zip/postal_code": "69373",
    "contact_country": "France",
    "supplementary_file": "ftp://ftp.ncbi.nlm.nih.gov/geo/samples/GSM1060nnn/GSM1060162/suppl/GSM1060162_JLI_67_HuGene.CEL.gz",
    "supplementary_file_2": "ftp://ftp.ncbi.nlm.nih.gov/geo/samples/GSM1060nnn/GSM1060162/suppl/GSM1060162_JLI_67_HuGene.rma-gene-default.chp.gz",
    "data_row_count": "33297"
  },
  {
    "accession": "GSE43292",
    "title": "Patient 24, Macroscopically intact tissue",
    "geo_accession": "GSM1060163",
    "status": "Public on Apr 01 2013",
    "submission_date": "Jan 04 2013",
    "last_update_date": "Apr 01 2013",
    "type": "RNA",
    "channel_count": "1",
    "source_name_ch1": "Macroscopically intact carotid tissue adjacent to the atheroma plaque",
    "organism_ch1": "Homo sapiens",
    "characteristics_ch1": "patient: 24",
    "characteristics_ch1_2": "disease state: hypertension",
    "characteristics_ch1_3": "tissue: Macroscopically intact tissue",
    "molecule_ch1": "total RNA",
    "extract_protocol_ch1": "Trizol extraction of total RNA was performed according to the manufacturer's instructions.",
    "label_ch1": "biotin",
    "label_protocol_ch1": "Biotinylated cRNAs were prepared by IGBMC Microarray and Sequencing Platform according to the standard Affymetrix protocol from 1 ug total RNA.",
    "taxid_ch1": "9606",
    "hyb_protocol": "cRNAs were hybridized for 16 hours at 45oC on GeneChip\u00ae Human Gene 1.0 ST arrays using the GeneChip\u00ae Hybridization Oven 640 (Affymetrix).",
    "scan_protocol": "The GeneChips were washed and stained in the GeneChip\u00ae Fluidics Station 450 (Affymetrix) and scanned using the GeneChip\u00ae Scanner 3000 7G System (Affymetrix).",
    "description": "Gene expression data from paired samples of carotid atheroma plaque and macroscopically intact tissue",
    "description_2": "JLI_68",
    "data_processing": "The data were analyzed with Expression Console v1.1 software using the default RMA summarization method.",
    "platform_id": "GPL6244",
    "contact_name": "Catherine,,Cerutti",
    "contact_email": "cerutti@univ-lyon1.fr",
    "contact_laboratory": "EA4173 G\u00e9nomique Fonctionnelle de l'Hypertension Art\u00e9rielle",
    "contact_institute": "Universit\u00e9 Lyon 1 & H\u00f4pital Nord-Ouest",
    "contact_address": "8 avenue Rockefeller",
    "contact_city": "Lyon",
    "contact_zip/postal_code": "69373",
    "contact_country": "France",
    "supplementary_file": "ftp://ftp.ncbi.nlm.nih.gov/geo/samples/GSM1060nnn/GSM1060163/suppl/GSM1060163_JLI_68_HuGene.CEL.gz",
    "supplementary_file_2": "ftp://ftp.ncbi.nlm.nih.gov/geo/samples/GSM1060nnn/GSM1060163/suppl/GSM1060163_JLI_68_HuGene.rma-gene-default.chp.gz",
    "data_row_count": "33297"
  },
  {
    "accession": "GSE43292",
    "title": "Patient 24, Atheroma plaque",
    "geo_accession": "GSM1060164",
    "status": "Public on Apr 01 2013",
    "submission_date": "Jan 04 2013",
    "last_update_date": "Apr 01 2013",
    "type": "RNA",
    "channel_count": "1",
    "source_name_ch1": "Carotid atheroma plaque obtained from endarterectomy",
    "organism_ch1": "Homo sapiens",
    "characteristics_ch1": "patient: 24",
    "characteristics_ch1_2": "disease state: hypertension",
    "characteristics_ch1_3": "tissue: Atheroma plaque",
    "molecule_ch1": "total RNA",
    "extract_protocol_ch1": "Trizol extraction of total RNA was performed according to the manufacturer's instructions.",
    "label_ch1": "biotin",
    "label_protocol_ch1": "Biotinylated cRNAs were prepared by IGBMC Microarray and Sequencing Platform according to the standard Affymetrix protocol from 1 ug total RNA.",
    "taxid_ch1": "9606",
    "hyb_protocol": "cRNAs were hybridized for 16 hours at 45oC on GeneChip\u00ae Human Gene 1.0 ST arrays using the GeneChip\u00ae Hybridization Oven 640 (Affymetrix).",
    "scan_protocol": "The GeneChips were washed and stained in the GeneChip\u00ae Fluidics Station 450 (Affymetrix) and scanned using the GeneChip\u00ae Scanner 3000 7G System (Affymetrix).",
    "description": "Gene expression data from paired samples of carotid atheroma plaque and macroscopically intact tissue",
    "description_2": "JLI_69",
    "data_processing": "The data were analyzed with Expression Console v1.1 software using the default RMA summarization method.",
    "platform_id": "GPL6244",
    "contact_name": "Catherine,,Cerutti",
    "contact_email": "cerutti@univ-lyon1.fr",
    "contact_laboratory": "EA4173 G\u00e9nomique Fonctionnelle de l'Hypertension Art\u00e9rielle",
    "contact_institute": "Universit\u00e9 Lyon 1 & H\u00f4pital Nord-Ouest",
    "contact_address": "8 avenue Rockefeller",
    "contact_city": "Lyon",
    "contact_zip/postal_code": "69373",
    "contact_country": "France",
    "supplementary_file": "ftp://ftp.ncbi.nlm.nih.gov/geo/samples/GSM1060nnn/GSM1060164/suppl/GSM1060164_JLI_69_HuGene.CEL.gz",
    "supplementary_file_2": "ftp://ftp.ncbi.nlm.nih.gov/geo/samples/GSM1060nnn/GSM1060164/suppl/GSM1060164_JLI_69_HuGene.rma-gene-default.chp.gz",
    "data_row_count": "33297"
  },
  {
    "accession": "GSE43292",
    "title": "Patient 25, Macroscopically intact tissue",
    "geo_accession": "GSM1060165",
    "status": "Public on Apr 01 2013",
    "submission_date": "Jan 04 2013",
    "last_update_date": "Apr 01 2013",
    "type": "RNA",
    "channel_count": "1",
    "source_name_ch1": "Macroscopically intact carotid tissue adjacent to the atheroma plaque",
    "organism_ch1": "Homo sapiens",
    "characteristics_ch1": "patient: 25",
    "characteristics_ch1_2": "disease state: hypertension",
    "characteristics_ch1_3": "tissue: Macroscopically intact tissue",
    "molecule_ch1": "total RNA",
    "extract_protocol_ch1": "Trizol extraction of total RNA was performed according to the manufacturer's instructions.",
    "label_ch1": "biotin",
    "label_protocol_ch1": "Biotinylated cRNAs were prepared by IGBMC Microarray and Sequencing Platform according to the standard Affymetrix protocol from 1 ug total RNA.",
    "taxid_ch1": "9606",
    "hyb_protocol": "cRNAs were hybridized for 16 hours at 45oC on GeneChip\u00ae Human Gene 1.0 ST arrays using the GeneChip\u00ae Hybridization Oven 640 (Affymetrix).",
    "scan_protocol": "The GeneChips were washed and stained in the GeneChip\u00ae Fluidics Station 450 (Affymetrix) and scanned using the GeneChip\u00ae Scanner 3000 7G System (Affymetrix).",
    "description": "Gene expression data from paired samples of carotid atheroma plaque and macroscopically intact tissue",
    "description_2": "JLI_70",
    "data_processing": "The data were analyzed with Expression Console v1.1 software using the default RMA summarization method.",
    "platform_id": "GPL6244",
    "contact_name": "Catherine,,Cerutti",
    "contact_email": "cerutti@univ-lyon1.fr",
    "contact_laboratory": "EA4173 G\u00e9nomique Fonctionnelle de l'Hypertension Art\u00e9rielle",
    "contact_institute": "Universit\u00e9 Lyon 1 & H\u00f4pital Nord-Ouest",
    "contact_address": "8 avenue Rockefeller",
    "contact_city": "Lyon",
    "contact_zip/postal_code": "69373",
    "contact_country": "France",
    "supplementary_file": "ftp://ftp.ncbi.nlm.nih.gov/geo/samples/GSM1060nnn/GSM1060165/suppl/GSM1060165_JLI_70_HuGene.CEL.gz",
    "supplementary_file_2": "ftp://ftp.ncbi.nlm.nih.gov/geo/samples/GSM1060nnn/GSM1060165/suppl/GSM1060165_JLI_70_HuGene.rma-gene-default.chp.gz",
    "data_row_count": "33297"
  },
  {
    "accession": "GSE43292",
    "title": "Patient 25, Atheroma plaque",
    "geo_accession": "GSM1060166",
    "status": "Public on Apr 01 2013",
    "submission_date": "Jan 04 2013",
    "last_update_date": "Apr 01 2013",
    "type": "RNA",
    "channel_count": "1",
    "source_name_ch1": "Carotid atheroma plaque obtained from endarterectomy",
    "organism_ch1": "Homo sapiens",
    "characteristics_ch1": "patient: 25",
    "characteristics_ch1_2": "disease state: hypertension",
    "characteristics_ch1_3": "tissue: Atheroma plaque",
    "molecule_ch1": "total RNA",
    "extract_protocol_ch1": "Trizol extraction of total RNA was performed according to the manufacturer's instructions.",
    "label_ch1": "biotin",
    "label_protocol_ch1": "Biotinylated cRNAs were prepared by IGBMC Microarray and Sequencing Platform according to the standard Affymetrix protocol from 1 ug total RNA.",
    "taxid_ch1": "9606",
    "hyb_protocol": "cRNAs were hybridized for 16 hours at 45oC on GeneChip\u00ae Human Gene 1.0 ST arrays using the GeneChip\u00ae Hybridization Oven 640 (Affymetrix).",
    "scan_protocol": "The GeneChips were washed and stained in the GeneChip\u00ae Fluidics Station 450 (Affymetrix) and scanned using the GeneChip\u00ae Scanner 3000 7G System (Affymetrix).",
    "description": "Gene expression data from paired samples of carotid atheroma plaque and macroscopically intact tissue",
    "description_2": "JLI_71",
    "data_processing": "The data were analyzed with Expression Console v1.1 software using the default RMA summarization method.",
    "platform_id": "GPL6244",
    "contact_name": "Catherine,,Cerutti",
    "contact_email": "cerutti@univ-lyon1.fr",
    "contact_laboratory": "EA4173 G\u00e9nomique Fonctionnelle de l'Hypertension Art\u00e9rielle",
    "contact_institute": "Universit\u00e9 Lyon 1 & H\u00f4pital Nord-Ouest",
    "contact_address": "8 avenue Rockefeller",
    "contact_city": "Lyon",
    "contact_zip/postal_code": "69373",
    "contact_country": "France",
    "supplementary_file": "ftp://ftp.ncbi.nlm.nih.gov/geo/samples/GSM1060nnn/GSM1060166/suppl/GSM1060166_JLI_71_HuGene.CEL.gz",
    "supplementary_file_2": "ftp://ftp.ncbi.nlm.nih.gov/geo/samples/GSM1060nnn/GSM1060166/suppl/GSM1060166_JLI_71_HuGene.rma-gene-default.chp.gz",
    "data_row_count": "33297"
  },
  {
    "accession": "GSE43292",
    "title": "Patient 26, Macroscopically intact tissue",
    "geo_accession": "GSM1060167",
    "status": "Public on Apr 01 2013",
    "submission_date": "Jan 04 2013",
    "last_update_date": "Apr 01 2013",
    "type": "RNA",
    "channel_count": "1",
    "source_name_ch1": "Macroscopically intact carotid tissue adjacent to the atheroma plaque",
    "organism_ch1": "Homo sapiens",
    "characteristics_ch1": "patient: 26",
    "characteristics_ch1_2": "disease state: hypertension",
    "characteristics_ch1_3": "tissue: Macroscopically intact tissue",
    "molecule_ch1": "total RNA",
    "extract_protocol_ch1": "Trizol extraction of total RNA was performed according to the manufacturer's instructions.",
    "label_ch1": "biotin",
    "label_protocol_ch1": "Biotinylated cRNAs were prepared by IGBMC Microarray and Sequencing Platform according to the standard Affymetrix protocol from 1 ug total RNA.",
    "taxid_ch1": "9606",
    "hyb_protocol": "cRNAs were hybridized for 16 hours at 45oC on GeneChip\u00ae Human Gene 1.0 ST arrays using the GeneChip\u00ae Hybridization Oven 640 (Affymetrix).",
    "scan_protocol": "The GeneChips were washed and stained in the GeneChip\u00ae Fluidics Station 450 (Affymetrix) and scanned using the GeneChip\u00ae Scanner 3000 7G System (Affymetrix).",
    "description": "Gene expression data from paired samples of carotid atheroma plaque and macroscopically intact tissue",
    "description_2": "JLI_72",
    "data_processing": "The data were analyzed with Expression Console v1.1 software using the default RMA summarization method.",
    "platform_id": "GPL6244",
    "contact_name": "Catherine,,Cerutti",
    "contact_email": "cerutti@univ-lyon1.fr",
    "contact_laboratory": "EA4173 G\u00e9nomique Fonctionnelle de l'Hypertension Art\u00e9rielle",
    "contact_institute": "Universit\u00e9 Lyon 1 & H\u00f4pital Nord-Ouest",
    "contact_address": "8 avenue Rockefeller",
    "contact_city": "Lyon",
    "contact_zip/postal_code": "69373",
    "contact_country": "France",
    "supplementary_file": "ftp://ftp.ncbi.nlm.nih.gov/geo/samples/GSM1060nnn/GSM1060167/suppl/GSM1060167_JLI_72_HuGene.CEL.gz",
    "supplementary_file_2": "ftp://ftp.ncbi.nlm.nih.gov/geo/samples/GSM1060nnn/GSM1060167/suppl/GSM1060167_JLI_72_HuGene.rma-gene-default.chp.gz",
    "data_row_count": "33297"
  },
  {
    "accession": "GSE43292",
    "title": "Patient 26, Atheroma plaque",
    "geo_accession": "GSM1060168",
    "status": "Public on Apr 01 2013",
    "submission_date": "Jan 04 2013",
    "last_update_date": "Apr 01 2013",
    "type": "RNA",
    "channel_count": "1",
    "source_name_ch1": "Carotid atheroma plaque obtained from endarterectomy",
    "organism_ch1": "Homo sapiens",
    "characteristics_ch1": "patient: 26",
    "characteristics_ch1_2": "disease state: hypertension",
    "characteristics_ch1_3": "tissue: Atheroma plaque",
    "molecule_ch1": "total RNA",
    "extract_protocol_ch1": "Trizol extraction of total RNA was performed according to the manufacturer's instructions.",
    "label_ch1": "biotin",
    "label_protocol_ch1": "Biotinylated cRNAs were prepared by IGBMC Microarray and Sequencing Platform according to the standard Affymetrix protocol from 1 ug total RNA.",
    "taxid_ch1": "9606",
    "hyb_protocol": "cRNAs were hybridized for 16 hours at 45oC on GeneChip\u00ae Human Gene 1.0 ST arrays using the GeneChip\u00ae Hybridization Oven 640 (Affymetrix).",
    "scan_protocol": "The GeneChips were washed and stained in the GeneChip\u00ae Fluidics Station 450 (Affymetrix) and scanned using the GeneChip\u00ae Scanner 3000 7G System (Affymetrix).",
    "description": "Gene expression data from paired samples of carotid atheroma plaque and macroscopically intact tissue",
    "description_2": "JLI_73",
    "data_processing": "The data were analyzed with Expression Console v1.1 software using the default RMA summarization method.",
    "platform_id": "GPL6244",
    "contact_name": "Catherine,,Cerutti",
    "contact_email": "cerutti@univ-lyon1.fr",
    "contact_laboratory": "EA4173 G\u00e9nomique Fonctionnelle de l'Hypertension Art\u00e9rielle",
    "contact_institute": "Universit\u00e9 Lyon 1 & H\u00f4pital Nord-Ouest",
    "contact_address": "8 avenue Rockefeller",
    "contact_city": "Lyon",
    "contact_zip/postal_code": "69373",
    "contact_country": "France",
    "supplementary_file": "ftp://ftp.ncbi.nlm.nih.gov/geo/samples/GSM1060nnn/GSM1060168/suppl/GSM1060168_JLI_73_HuGene.CEL.gz",
    "supplementary_file_2": "ftp://ftp.ncbi.nlm.nih.gov/geo/samples/GSM1060nnn/GSM1060168/suppl/GSM1060168_JLI_73_HuGene.rma-gene-default.chp.gz",
    "data_row_count": "33297"
  },
  {
    "accession": "GSE43292",
    "title": "Patient 27, Macroscopically intact tissue",
    "geo_accession": "GSM1060169",
    "status": "Public on Apr 01 2013",
    "submission_date": "Jan 04 2013",
    "last_update_date": "Apr 01 2013",
    "type": "RNA",
    "channel_count": "1",
    "source_name_ch1": "Macroscopically intact carotid tissue adjacent to the atheroma plaque",
    "organism_ch1": "Homo sapiens",
    "characteristics_ch1": "patient: 27",
    "characteristics_ch1_2": "disease state: hypertension",
    "characteristics_ch1_3": "tissue: Macroscopically intact tissue",
    "molecule_ch1": "total RNA",
    "extract_protocol_ch1": "Trizol extraction of total RNA was performed according to the manufacturer's instructions.",
    "label_ch1": "biotin",
    "label_protocol_ch1": "Biotinylated cRNAs were prepared by IGBMC Microarray and Sequencing Platform according to the standard Affymetrix protocol from 1 ug total RNA.",
    "taxid_ch1": "9606",
    "hyb_protocol": "cRNAs were hybridized for 16 hours at 45oC on GeneChip\u00ae Human Gene 1.0 ST arrays using the GeneChip\u00ae Hybridization Oven 640 (Affymetrix).",
    "scan_protocol": "The GeneChips were washed and stained in the GeneChip\u00ae Fluidics Station 450 (Affymetrix) and scanned using the GeneChip\u00ae Scanner 3000 7G System (Affymetrix).",
    "description": "Gene expression data from paired samples of carotid atheroma plaque and macroscopically intact tissue",
    "description_2": "JLI_74",
    "data_processing": "The data were analyzed with Expression Console v1.1 software using the default RMA summarization method.",
    "platform_id": "GPL6244",
    "contact_name": "Catherine,,Cerutti",
    "contact_email": "cerutti@univ-lyon1.fr",
    "contact_laboratory": "EA4173 G\u00e9nomique Fonctionnelle de l'Hypertension Art\u00e9rielle",
    "contact_institute": "Universit\u00e9 Lyon 1 & H\u00f4pital Nord-Ouest",
    "contact_address": "8 avenue Rockefeller",
    "contact_city": "Lyon",
    "contact_zip/postal_code": "69373",
    "contact_country": "France",
    "supplementary_file": "ftp://ftp.ncbi.nlm.nih.gov/geo/samples/GSM1060nnn/GSM1060169/suppl/GSM1060169_JLI_74_HuGene.CEL.gz",
    "supplementary_file_2": "ftp://ftp.ncbi.nlm.nih.gov/geo/samples/GSM1060nnn/GSM1060169/suppl/GSM1060169_JLI_74_HuGene.rma-gene-default.chp.gz",
    "data_row_count": "33297"
  },
  {
    "accession": "GSE43292",
    "title": "Patient 27, Atheroma plaque",
    "geo_accession": "GSM1060170",
    "status": "Public on Apr 01 2013",
    "submission_date": "Jan 04 2013",
    "last_update_date": "Apr 01 2013",
    "type": "RNA",
    "channel_count": "1",
    "source_name_ch1": "Carotid atheroma plaque obtained from endarterectomy",
    "organism_ch1": "Homo sapiens",
    "characteristics_ch1": "patient: 27",
    "characteristics_ch1_2": "disease state: hypertension",
    "characteristics_ch1_3": "tissue: Atheroma plaque",
    "molecule_ch1": "total RNA",
    "extract_protocol_ch1": "Trizol extraction of total RNA was performed according to the manufacturer's instructions.",
    "label_ch1": "biotin",
    "label_protocol_ch1": "Biotinylated cRNAs were prepared by IGBMC Microarray and Sequencing Platform according to the standard Affymetrix protocol from 1 ug total RNA.",
    "taxid_ch1": "9606",
    "hyb_protocol": "cRNAs were hybridized for 16 hours at 45oC on GeneChip\u00ae Human Gene 1.0 ST arrays using the GeneChip\u00ae Hybridization Oven 640 (Affymetrix).",
    "scan_protocol": "The GeneChips were washed and stained in the GeneChip\u00ae Fluidics Station 450 (Affymetrix) and scanned using the GeneChip\u00ae Scanner 3000 7G System (Affymetrix).",
    "description": "Gene expression data from paired samples of carotid atheroma plaque and macroscopically intact tissue",
    "description_2": "JLI_75",
    "data_processing": "The data were analyzed with Expression Console v1.1 software using the default RMA summarization method.",
    "platform_id": "GPL6244",
    "contact_name": "Catherine,,Cerutti",
    "contact_email": "cerutti@univ-lyon1.fr",
    "contact_laboratory": "EA4173 G\u00e9nomique Fonctionnelle de l'Hypertension Art\u00e9rielle",
    "contact_institute": "Universit\u00e9 Lyon 1 & H\u00f4pital Nord-Ouest",
    "contact_address": "8 avenue Rockefeller",
    "contact_city": "Lyon",
    "contact_zip/postal_code": "69373",
    "contact_country": "France",
    "supplementary_file": "ftp://ftp.ncbi.nlm.nih.gov/geo/samples/GSM1060nnn/GSM1060170/suppl/GSM1060170_JLI_75_HuGene.CEL.gz",
    "supplementary_file_2": "ftp://ftp.ncbi.nlm.nih.gov/geo/samples/GSM1060nnn/GSM1060170/suppl/GSM1060170_JLI_75_HuGene.rma-gene-default.chp.gz",
    "data_row_count": "33297"
  },
  {
    "accession": "GSE43292",
    "title": "Patient 28, Macroscopically intact tissue",
    "geo_accession": "GSM1060171",
    "status": "Public on Apr 01 2013",
    "submission_date": "Jan 04 2013",
    "last_update_date": "Apr 01 2013",
    "type": "RNA",
    "channel_count": "1",
    "source_name_ch1": "Macroscopically intact carotid tissue adjacent to the atheroma plaque",
    "organism_ch1": "Homo sapiens",
    "characteristics_ch1": "patient: 28",
    "characteristics_ch1_2": "disease state: hypertension",
    "characteristics_ch1_3": "tissue: Macroscopically intact tissue",
    "molecule_ch1": "total RNA",
    "extract_protocol_ch1": "Trizol extraction of total RNA was performed according to the manufacturer's instructions.",
    "label_ch1": "biotin",
    "label_protocol_ch1": "Biotinylated cRNAs were prepared by IGBMC Microarray and Sequencing Platform according to the standard Affymetrix protocol from 1 ug total RNA.",
    "taxid_ch1": "9606",
    "hyb_protocol": "cRNAs were hybridized for 16 hours at 45oC on GeneChip\u00ae Human Gene 1.0 ST arrays using the GeneChip\u00ae Hybridization Oven 640 (Affymetrix).",
    "scan_protocol": "The GeneChips were washed and stained in the GeneChip\u00ae Fluidics Station 450 (Affymetrix) and scanned using the GeneChip\u00ae Scanner 3000 7G System (Affymetrix).",
    "description": "Gene expression data from paired samples of carotid atheroma plaque and macroscopically intact tissue",
    "description_2": "JLI_76",
    "data_processing": "The data were analyzed with Expression Console v1.1 software using the default RMA summarization method.",
    "platform_id": "GPL6244",
    "contact_name": "Catherine,,Cerutti",
    "contact_email": "cerutti@univ-lyon1.fr",
    "contact_laboratory": "EA4173 G\u00e9nomique Fonctionnelle de l'Hypertension Art\u00e9rielle",
    "contact_institute": "Universit\u00e9 Lyon 1 & H\u00f4pital Nord-Ouest",
    "contact_address": "8 avenue Rockefeller",
    "contact_city": "Lyon",
    "contact_zip/postal_code": "69373",
    "contact_country": "France",
    "supplementary_file": "ftp://ftp.ncbi.nlm.nih.gov/geo/samples/GSM1060nnn/GSM1060171/suppl/GSM1060171_JLI_76_HuGene.CEL.gz",
    "supplementary_file_2": "ftp://ftp.ncbi.nlm.nih.gov/geo/samples/GSM1060nnn/GSM1060171/suppl/GSM1060171_JLI_76_HuGene.rma-gene-default.chp.gz",
    "data_row_count": "33297"
  },
  {
    "accession": "GSE43292",
    "title": "Patient 28, Atheroma plaque",
    "geo_accession": "GSM1060172",
    "status": "Public on Apr 01 2013",
    "submission_date": "Jan 04 2013",
    "last_update_date": "Apr 01 2013",
    "type": "RNA",
    "channel_count": "1",
    "source_name_ch1": "Carotid atheroma plaque obtained from endarterectomy",
    "organism_ch1": "Homo sapiens",
    "characteristics_ch1": "patient: 28",
    "characteristics_ch1_2": "disease state: hypertension",
    "characteristics_ch1_3": "tissue: Atheroma plaque",
    "molecule_ch1": "total RNA",
    "extract_protocol_ch1": "Trizol extraction of total RNA was performed according to the manufacturer's instructions.",
    "label_ch1": "biotin",
    "label_protocol_ch1": "Biotinylated cRNAs were prepared by IGBMC Microarray and Sequencing Platform according to the standard Affymetrix protocol from 1 ug total RNA.",
    "taxid_ch1": "9606",
    "hyb_protocol": "cRNAs were hybridized for 16 hours at 45oC on GeneChip\u00ae Human Gene 1.0 ST arrays using the GeneChip\u00ae Hybridization Oven 640 (Affymetrix).",
    "scan_protocol": "The GeneChips were washed and stained in the GeneChip\u00ae Fluidics Station 450 (Affymetrix) and scanned using the GeneChip\u00ae Scanner 3000 7G System (Affymetrix).",
    "description": "Gene expression data from paired samples of carotid atheroma plaque and macroscopically intact tissue",
    "description_2": "JLI_77",
    "data_processing": "The data were analyzed with Expression Console v1.1 software using the default RMA summarization method.",
    "platform_id": "GPL6244",
    "contact_name": "Catherine,,Cerutti",
    "contact_email": "cerutti@univ-lyon1.fr",
    "contact_laboratory": "EA4173 G\u00e9nomique Fonctionnelle de l'Hypertension Art\u00e9rielle",
    "contact_institute": "Universit\u00e9 Lyon 1 & H\u00f4pital Nord-Ouest",
    "contact_address": "8 avenue Rockefeller",
    "contact_city": "Lyon",
    "contact_zip/postal_code": "69373",
    "contact_country": "France",
    "supplementary_file": "ftp://ftp.ncbi.nlm.nih.gov/geo/samples/GSM1060nnn/GSM1060172/suppl/GSM1060172_JLI_77_HuGene.CEL.gz",
    "supplementary_file_2": "ftp://ftp.ncbi.nlm.nih.gov/geo/samples/GSM1060nnn/GSM1060172/suppl/GSM1060172_JLI_77_HuGene.rma-gene-default.chp.gz",
    "data_row_count": "33297"
  },
  {
    "accession": "GSE43292",
    "title": "Patient 29, Macroscopically intact tissue",
    "geo_accession": "GSM1060173",
    "status": "Public on Apr 01 2013",
    "submission_date": "Jan 04 2013",
    "last_update_date": "Apr 01 2013",
    "type": "RNA",
    "channel_count": "1",
    "source_name_ch1": "Macroscopically intact carotid tissue adjacent to the atheroma plaque",
    "organism_ch1": "Homo sapiens",
    "characteristics_ch1": "patient: 29",
    "characteristics_ch1_2": "disease state: hypertension",
    "characteristics_ch1_3": "tissue: Macroscopically intact tissue",
    "molecule_ch1": "total RNA",
    "extract_protocol_ch1": "Trizol extraction of total RNA was performed according to the manufacturer's instructions.",
    "label_ch1": "biotin",
    "label_protocol_ch1": "Biotinylated cRNAs were prepared by IGBMC Microarray and Sequencing Platform according to the standard Affymetrix protocol from 1 ug total RNA.",
    "taxid_ch1": "9606",
    "hyb_protocol": "cRNAs were hybridized for 16 hours at 45oC on GeneChip\u00ae Human Gene 1.0 ST arrays using the GeneChip\u00ae Hybridization Oven 640 (Affymetrix).",
    "scan_protocol": "The GeneChips were washed and stained in the GeneChip\u00ae Fluidics Station 450 (Affymetrix) and scanned using the GeneChip\u00ae Scanner 3000 7G System (Affymetrix).",
    "description": "Gene expression data from paired samples of carotid atheroma plaque and macroscopically intact tissue",
    "description_2": "JLI_78",
    "data_processing": "The data were analyzed with Expression Console v1.1 software using the default RMA summarization method.",
    "platform_id": "GPL6244",
    "contact_name": "Catherine,,Cerutti",
    "contact_email": "cerutti@univ-lyon1.fr",
    "contact_laboratory": "EA4173 G\u00e9nomique Fonctionnelle de l'Hypertension Art\u00e9rielle",
    "contact_institute": "Universit\u00e9 Lyon 1 & H\u00f4pital Nord-Ouest",
    "contact_address": "8 avenue Rockefeller",
    "contact_city": "Lyon",
    "contact_zip/postal_code": "69373",
    "contact_country": "France",
    "supplementary_file": "ftp://ftp.ncbi.nlm.nih.gov/geo/samples/GSM1060nnn/GSM1060173/suppl/GSM1060173_JLI_78_HuGene.CEL.gz",
    "supplementary_file_2": "ftp://ftp.ncbi.nlm.nih.gov/geo/samples/GSM1060nnn/GSM1060173/suppl/GSM1060173_JLI_78_HuGene.rma-gene-default.chp.gz",
    "data_row_count": "33297"
  },
  {
    "accession": "GSE43292",
    "title": "Patient 29, Atheroma plaque",
    "geo_accession": "GSM1060174",
    "status": "Public on Apr 01 2013",
    "submission_date": "Jan 04 2013",
    "last_update_date": "Apr 01 2013",
    "type": "RNA",
    "channel_count": "1",
    "source_name_ch1": "Carotid atheroma plaque obtained from endarterectomy",
    "organism_ch1": "Homo sapiens",
    "characteristics_ch1": "patient: 29",
    "characteristics_ch1_2": "disease state: hypertension",
    "characteristics_ch1_3": "tissue: Atheroma plaque",
    "molecule_ch1": "total RNA",
    "extract_protocol_ch1": "Trizol extraction of total RNA was performed according to the manufacturer's instructions.",
    "label_ch1": "biotin",
    "label_protocol_ch1": "Biotinylated cRNAs were prepared by IGBMC Microarray and Sequencing Platform according to the standard Affymetrix protocol from 1 ug total RNA.",
    "taxid_ch1": "9606",
    "hyb_protocol": "cRNAs were hybridized for 16 hours at 45oC on GeneChip\u00ae Human Gene 1.0 ST arrays using the GeneChip\u00ae Hybridization Oven 640 (Affymetrix).",
    "scan_protocol": "The GeneChips were washed and stained in the GeneChip\u00ae Fluidics Station 450 (Affymetrix) and scanned using the GeneChip\u00ae Scanner 3000 7G System (Affymetrix).",
    "description": "Gene expression data from paired samples of carotid atheroma plaque and macroscopically intact tissue",
    "description_2": "JLI_79",
    "data_processing": "The data were analyzed with Expression Console v1.1 software using the default RMA summarization method.",
    "platform_id": "GPL6244",
    "contact_name": "Catherine,,Cerutti",
    "contact_email": "cerutti@univ-lyon1.fr",
    "contact_laboratory": "EA4173 G\u00e9nomique Fonctionnelle de l'Hypertension Art\u00e9rielle",
    "contact_institute": "Universit\u00e9 Lyon 1 & H\u00f4pital Nord-Ouest",
    "contact_address": "8 avenue Rockefeller",
    "contact_city": "Lyon",
    "contact_zip/postal_code": "69373",
    "contact_country": "France",
    "supplementary_file": "ftp://ftp.ncbi.nlm.nih.gov/geo/samples/GSM1060nnn/GSM1060174/suppl/GSM1060174_JLI_79_HuGene.CEL.gz",
    "supplementary_file_2": "ftp://ftp.ncbi.nlm.nih.gov/geo/samples/GSM1060nnn/GSM1060174/suppl/GSM1060174_JLI_79_HuGene.rma-gene-default.chp.gz",
    "data_row_count": "33297"
  },
  {
    "accession": "GSE43292",
    "title": "Patient 30, Macroscopically intact tissue",
    "geo_accession": "GSM1060175",
    "status": "Public on Apr 01 2013",
    "submission_date": "Jan 04 2013",
    "last_update_date": "Apr 01 2013",
    "type": "RNA",
    "channel_count": "1",
    "source_name_ch1": "Macroscopically intact carotid tissue adjacent to the atheroma plaque",
    "organism_ch1": "Homo sapiens",
    "characteristics_ch1": "patient: 30",
    "characteristics_ch1_2": "disease state: hypertension",
    "characteristics_ch1_3": "tissue: Macroscopically intact tissue",
    "molecule_ch1": "total RNA",
    "extract_protocol_ch1": "Trizol extraction of total RNA was performed according to the manufacturer's instructions.",
    "label_ch1": "biotin",
    "label_protocol_ch1": "Biotinylated cRNAs were prepared by IGBMC Microarray and Sequencing Platform according to the standard Affymetrix protocol from 1 ug total RNA.",
    "taxid_ch1": "9606",
    "hyb_protocol": "cRNAs were hybridized for 16 hours at 45oC on GeneChip\u00ae Human Gene 1.0 ST arrays using the GeneChip\u00ae Hybridization Oven 640 (Affymetrix).",
    "scan_protocol": "The GeneChips were washed and stained in the GeneChip\u00ae Fluidics Station 450 (Affymetrix) and scanned using the GeneChip\u00ae Scanner 3000 7G System (Affymetrix).",
    "description": "Gene expression data from paired samples of carotid atheroma plaque and macroscopically intact tissue",
    "description_2": "JLI_80",
    "data_processing": "The data were analyzed with Expression Console v1.1 software using the default RMA summarization method.",
    "platform_id": "GPL6244",
    "contact_name": "Catherine,,Cerutti",
    "contact_email": "cerutti@univ-lyon1.fr",
    "contact_laboratory": "EA4173 G\u00e9nomique Fonctionnelle de l'Hypertension Art\u00e9rielle",
    "contact_institute": "Universit\u00e9 Lyon 1 & H\u00f4pital Nord-Ouest",
    "contact_address": "8 avenue Rockefeller",
    "contact_city": "Lyon",
    "contact_zip/postal_code": "69373",
    "contact_country": "France",
    "supplementary_file": "ftp://ftp.ncbi.nlm.nih.gov/geo/samples/GSM1060nnn/GSM1060175/suppl/GSM1060175_JLI_80_HuGene.CEL.gz",
    "supplementary_file_2": "ftp://ftp.ncbi.nlm.nih.gov/geo/samples/GSM1060nnn/GSM1060175/suppl/GSM1060175_JLI_80_HuGene.rma-gene-default.chp.gz",
    "data_row_count": "33297"
  },
  {
    "accession": "GSE43292",
    "title": "Patient 30, Atheroma plaque",
    "geo_accession": "GSM1060176",
    "status": "Public on Apr 01 2013",
    "submission_date": "Jan 04 2013",
    "last_update_date": "Apr 01 2013",
    "type": "RNA",
    "channel_count": "1",
    "source_name_ch1": "Carotid atheroma plaque obtained from endarterectomy",
    "organism_ch1": "Homo sapiens",
    "characteristics_ch1": "patient: 30",
    "characteristics_ch1_2": "disease state: hypertension",
    "characteristics_ch1_3": "tissue: Atheroma plaque",
    "molecule_ch1": "total RNA",
    "extract_protocol_ch1": "Trizol extraction of total RNA was performed according to the manufacturer's instructions.",
    "label_ch1": "biotin",
    "label_protocol_ch1": "Biotinylated cRNAs were prepared by IGBMC Microarray and Sequencing Platform according to the standard Affymetrix protocol from 1 ug total RNA.",
    "taxid_ch1": "9606",
    "hyb_protocol": "cRNAs were hybridized for 16 hours at 45oC on GeneChip\u00ae Human Gene 1.0 ST arrays using the GeneChip\u00ae Hybridization Oven 640 (Affymetrix).",
    "scan_protocol": "The GeneChips were washed and stained in the GeneChip\u00ae Fluidics Station 450 (Affymetrix) and scanned using the GeneChip\u00ae Scanner 3000 7G System (Affymetrix).",
    "description": "Gene expression data from paired samples of carotid atheroma plaque and macroscopically intact tissue",
    "description_2": "JLI_81",
    "data_processing": "The data were analyzed with Expression Console v1.1 software using the default RMA summarization method.",
    "platform_id": "GPL6244",
    "contact_name": "Catherine,,Cerutti",
    "contact_email": "cerutti@univ-lyon1.fr",
    "contact_laboratory": "EA4173 G\u00e9nomique Fonctionnelle de l'Hypertension Art\u00e9rielle",
    "contact_institute": "Universit\u00e9 Lyon 1 & H\u00f4pital Nord-Ouest",
    "contact_address": "8 avenue Rockefeller",
    "contact_city": "Lyon",
    "contact_zip/postal_code": "69373",
    "contact_country": "France",
    "supplementary_file": "ftp://ftp.ncbi.nlm.nih.gov/geo/samples/GSM1060nnn/GSM1060176/suppl/GSM1060176_JLI_81_HuGene.CEL.gz",
    "supplementary_file_2": "ftp://ftp.ncbi.nlm.nih.gov/geo/samples/GSM1060nnn/GSM1060176/suppl/GSM1060176_JLI_81_HuGene.rma-gene-default.chp.gz",
    "data_row_count": "33297"
  },
  {
    "accession": "GSE43292",
    "title": "Patient 31, Macroscopically intact tissue",
    "geo_accession": "GSM1060177",
    "status": "Public on Apr 01 2013",
    "submission_date": "Jan 04 2013",
    "last_update_date": "Apr 01 2013",
    "type": "RNA",
    "channel_count": "1",
    "source_name_ch1": "Macroscopically intact carotid tissue adjacent to the atheroma plaque",
    "organism_ch1": "Homo sapiens",
    "characteristics_ch1": "patient: 31",
    "characteristics_ch1_2": "disease state: hypertension",
    "characteristics_ch1_3": "tissue: Macroscopically intact tissue",
    "molecule_ch1": "total RNA",
    "extract_protocol_ch1": "Trizol extraction of total RNA was performed according to the manufacturer's instructions.",
    "label_ch1": "biotin",
    "label_protocol_ch1": "Biotinylated cRNAs were prepared by IGBMC Microarray and Sequencing Platform according to the standard Affymetrix protocol from 1 ug total RNA.",
    "taxid_ch1": "9606",
    "hyb_protocol": "cRNAs were hybridized for 16 hours at 45oC on GeneChip\u00ae Human Gene 1.0 ST arrays using the GeneChip\u00ae Hybridization Oven 640 (Affymetrix).",
    "scan_protocol": "The GeneChips were washed and stained in the GeneChip\u00ae Fluidics Station 450 (Affymetrix) and scanned using the GeneChip\u00ae Scanner 3000 7G System (Affymetrix).",
    "description": "Gene expression data from paired samples of carotid atheroma plaque and macroscopically intact tissue",
    "description_2": "JLI_82",
    "data_processing": "The data were analyzed with Expression Console v1.1 software using the default RMA summarization method.",
    "platform_id": "GPL6244",
    "contact_name": "Catherine,,Cerutti",
    "contact_email": "cerutti@univ-lyon1.fr",
    "contact_laboratory": "EA4173 G\u00e9nomique Fonctionnelle de l'Hypertension Art\u00e9rielle",
    "contact_institute": "Universit\u00e9 Lyon 1 & H\u00f4pital Nord-Ouest",
    "contact_address": "8 avenue Rockefeller",
    "contact_city": "Lyon",
    "contact_zip/postal_code": "69373",
    "contact_country": "France",
    "supplementary_file": "ftp://ftp.ncbi.nlm.nih.gov/geo/samples/GSM1060nnn/GSM1060177/suppl/GSM1060177_JLI_82_HuGene.CEL.gz",
    "supplementary_file_2": "ftp://ftp.ncbi.nlm.nih.gov/geo/samples/GSM1060nnn/GSM1060177/suppl/GSM1060177_JLI_82_HuGene.rma-gene-default.chp.gz",
    "data_row_count": "33297"
  },
  {
    "accession": "GSE43292",
    "title": "Patient 31, Atheroma plaque",
    "geo_accession": "GSM1060178",
    "status": "Public on Apr 01 2013",
    "submission_date": "Jan 04 2013",
    "last_update_date": "Apr 01 2013",
    "type": "RNA",
    "channel_count": "1",
    "source_name_ch1": "Carotid atheroma plaque obtained from endarterectomy",
    "organism_ch1": "Homo sapiens",
    "characteristics_ch1": "patient: 31",
    "characteristics_ch1_2": "disease state: hypertension",
    "characteristics_ch1_3": "tissue: Atheroma plaque",
    "molecule_ch1": "total RNA",
    "extract_protocol_ch1": "Trizol extraction of total RNA was performed according to the manufacturer's instructions.",
    "label_ch1": "biotin",
    "label_protocol_ch1": "Biotinylated cRNAs were prepared by IGBMC Microarray and Sequencing Platform according to the standard Affymetrix protocol from 1 ug total RNA.",
    "taxid_ch1": "9606",
    "hyb_protocol": "cRNAs were hybridized for 16 hours at 45oC on GeneChip\u00ae Human Gene 1.0 ST arrays using the GeneChip\u00ae Hybridization Oven 640 (Affymetrix).",
    "scan_protocol": "The GeneChips were washed and stained in the GeneChip\u00ae Fluidics Station 450 (Affymetrix) and scanned using the GeneChip\u00ae Scanner 3000 7G System (Affymetrix).",
    "description": "Gene expression data from paired samples of carotid atheroma plaque and macroscopically intact tissue",
    "description_2": "JLI_83",
    "data_processing": "The data were analyzed with Expression Console v1.1 software using the default RMA summarization method.",
    "platform_id": "GPL6244",
    "contact_name": "Catherine,,Cerutti",
    "contact_email": "cerutti@univ-lyon1.fr",
    "contact_laboratory": "EA4173 G\u00e9nomique Fonctionnelle de l'Hypertension Art\u00e9rielle",
    "contact_institute": "Universit\u00e9 Lyon 1 & H\u00f4pital Nord-Ouest",
    "contact_address": "8 avenue Rockefeller",
    "contact_city": "Lyon",
    "contact_zip/postal_code": "69373",
    "contact_country": "France",
    "supplementary_file": "ftp://ftp.ncbi.nlm.nih.gov/geo/samples/GSM1060nnn/GSM1060178/suppl/GSM1060178_JLI_83_HuGene.CEL.gz",
    "supplementary_file_2": "ftp://ftp.ncbi.nlm.nih.gov/geo/samples/GSM1060nnn/GSM1060178/suppl/GSM1060178_JLI_83_HuGene.rma-gene-default.chp.gz",
    "data_row_count": "33297"
  },
  {
    "accession": "GSE43292",
    "title": "Patient 32, Macroscopically intact tissue",
    "geo_accession": "GSM1060179",
    "status": "Public on Apr 01 2013",
    "submission_date": "Jan 04 2013",
    "last_update_date": "Apr 01 2013",
    "type": "RNA",
    "channel_count": "1",
    "source_name_ch1": "Macroscopically intact carotid tissue adjacent to the atheroma plaque",
    "organism_ch1": "Homo sapiens",
    "characteristics_ch1": "patient: 32",
    "characteristics_ch1_2": "disease state: hypertension",
    "characteristics_ch1_3": "tissue: Macroscopically intact tissue",
    "molecule_ch1": "total RNA",
    "extract_protocol_ch1": "Trizol extraction of total RNA was performed according to the manufacturer's instructions.",
    "label_ch1": "biotin",
    "label_protocol_ch1": "Biotinylated cRNAs were prepared by IGBMC Microarray and Sequencing Platform according to the standard Affymetrix protocol from 1 ug total RNA.",
    "taxid_ch1": "9606",
    "hyb_protocol": "cRNAs were hybridized for 16 hours at 45oC on GeneChip\u00ae Human Gene 1.0 ST arrays using the GeneChip\u00ae Hybridization Oven 640 (Affymetrix).",
    "scan_protocol": "The GeneChips were washed and stained in the GeneChip\u00ae Fluidics Station 450 (Affymetrix) and scanned using the GeneChip\u00ae Scanner 3000 7G System (Affymetrix).",
    "description": "Gene expression data from paired samples of carotid atheroma plaque and macroscopically intact tissue",
    "description_2": "JLI_84",
    "data_processing": "The data were analyzed with Expression Console v1.1 software using the default RMA summarization method.",
    "platform_id": "GPL6244",
    "contact_name": "Catherine,,Cerutti",
    "contact_email": "cerutti@univ-lyon1.fr",
    "contact_laboratory": "EA4173 G\u00e9nomique Fonctionnelle de l'Hypertension Art\u00e9rielle",
    "contact_institute": "Universit\u00e9 Lyon 1 & H\u00f4pital Nord-Ouest",
    "contact_address": "8 avenue Rockefeller",
    "contact_city": "Lyon",
    "contact_zip/postal_code": "69373",
    "contact_country": "France",
    "supplementary_file": "ftp://ftp.ncbi.nlm.nih.gov/geo/samples/GSM1060nnn/GSM1060179/suppl/GSM1060179_JLI_84_HuGene.CEL.gz",
    "supplementary_file_2": "ftp://ftp.ncbi.nlm.nih.gov/geo/samples/GSM1060nnn/GSM1060179/suppl/GSM1060179_JLI_84_HuGene.rma-gene-default.chp.gz",
    "data_row_count": "33297"
  },
  {
    "accession": "GSE43292",
    "title": "Patient 32, Atheroma plaque",
    "geo_accession": "GSM1060180",
    "status": "Public on Apr 01 2013",
    "submission_date": "Jan 04 2013",
    "last_update_date": "Apr 01 2013",
    "type": "RNA",
    "channel_count": "1",
    "source_name_ch1": "Carotid atheroma plaque obtained from endarterectomy",
    "organism_ch1": "Homo sapiens",
    "characteristics_ch1": "patient: 32",
    "characteristics_ch1_2": "disease state: hypertension",
    "characteristics_ch1_3": "tissue: Atheroma plaque",
    "molecule_ch1": "total RNA",
    "extract_protocol_ch1": "Trizol extraction of total RNA was performed according to the manufacturer's instructions.",
    "label_ch1": "biotin",
    "label_protocol_ch1": "Biotinylated cRNAs were prepared by IGBMC Microarray and Sequencing Platform according to the standard Affymetrix protocol from 1 ug total RNA.",
    "taxid_ch1": "9606",
    "hyb_protocol": "cRNAs were hybridized for 16 hours at 45oC on GeneChip\u00ae Human Gene 1.0 ST arrays using the GeneChip\u00ae Hybridization Oven 640 (Affymetrix).",
    "scan_protocol": "The GeneChips were washed and stained in the GeneChip\u00ae Fluidics Station 450 (Affymetrix) and scanned using the GeneChip\u00ae Scanner 3000 7G System (Affymetrix).",
    "description": "Gene expression data from paired samples of carotid atheroma plaque and macroscopically intact tissue",
    "description_2": "JLI_85",
    "data_processing": "The data were analyzed with Expression Console v1.1 software using the default RMA summarization method.",
    "platform_id": "GPL6244",
    "contact_name": "Catherine,,Cerutti",
    "contact_email": "cerutti@univ-lyon1.fr",
    "contact_laboratory": "EA4173 G\u00e9nomique Fonctionnelle de l'Hypertension Art\u00e9rielle",
    "contact_institute": "Universit\u00e9 Lyon 1 & H\u00f4pital Nord-Ouest",
    "contact_address": "8 avenue Rockefeller",
    "contact_city": "Lyon",
    "contact_zip/postal_code": "69373",
    "contact_country": "France",
    "supplementary_file": "ftp://ftp.ncbi.nlm.nih.gov/geo/samples/GSM1060nnn/GSM1060180/suppl/GSM1060180_JLI_85_HuGene.CEL.gz",
    "supplementary_file_2": "ftp://ftp.ncbi.nlm.nih.gov/geo/samples/GSM1060nnn/GSM1060180/suppl/GSM1060180_JLI_85_HuGene.rma-gene-default.chp.gz",
    "data_row_count": "33297"
  }
]
```
