## Supplementary material for "Anatomical comparison populations and threshold transport in vascular transcriptomic classification": Reproducibility archive: code, provenance and results: GSE100927_repeated_label_groups.json

```
{
  "specimen_label": {
    "unique_groups": 95,
    "repeated_groups": [
      {
        "group": "Carotid artery_Control 10",
        "n": 2,
        "arterial_beds": [
          "Carotid artery"
        ],
        "sex_values": [
          "male"
        ],
        "items": [
          {
            "gsm": "GSM2696615",
            "title": "H106_89b: Carotid artery_Control 10",
            "hybridization_prefix": "H106",
            "pre_colon_numeric_label": "89",
            "pre_colon_suffix": "b",
            "arterial_bed": "Carotid artery",
            "status": "control",
            "post_colon_numeric_label": "10",
            "specimen_label": "Carotid artery_Control 10",
            "conservative_crossbed_label_group": "control_10",
            "sex": "male"
          },
          {
            "gsm": "GSM2696700",
            "title": "H79_89: Carotid artery_Control 10",
            "hybridization_prefix": "H79",
            "pre_colon_numeric_label": "89",
            "pre_colon_suffix": "",
            "arterial_bed": "Carotid artery",
            "status": "control",
            "post_colon_numeric_label": "10",
            "specimen_label": "Carotid artery_Control 10",
            "conservative_crossbed_label_group": "control_10",
            "sex": "male"
          }
        ]
      },
      {
        "group": "Carotid artery_10",
        "n": 2,
        "arterial_beds": [
          "Carotid artery"
        ],
        "sex_values": [
          "male"
        ],
        "items": [
          {
            "gsm": "GSM2696620",
            "title": "H112_26: Carotid artery_10",
            "hybridization_prefix": "H112",
            "pre_colon_numeric_label": "26",
            "pre_colon_suffix": "",
            "arterial_bed": "Carotid artery",
            "status": "atherosclerosis",
            "post_colon_numeric_label": "10",
            "specimen_label": "Carotid artery_10",
            "conservative_crossbed_label_group": "atherosclerosis_10",
            "sex": "male"
          },
          {
            "gsm": "GSM2696680",
            "title": "H34_26b: Carotid artery_10",
            "hybridization_prefix": "H34",
            "pre_colon_numeric_label": "26",
            "pre_colon_suffix": "b",
            "arterial_bed": "Carotid artery",
            "status": "atherosclerosis",
            "post_colon_numeric_label": "10",
            "specimen_label": "Carotid artery_10",
            "conservative_crossbed_label_group": "atherosclerosis_10",
            "sex": "male"
          }
        ]
      },
      {
        "group": "Carotid artery_Control 22",
        "n": 2,
        "arterial_beds": [
          "Carotid artery"
        ],
        "sex_values": [
          "male"
        ],
        "items": [
          {
            "gsm": "GSM2696627",
            "title": "H123_1: Carotid artery_Control 22",
            "hybridization_prefix": "H123",
            "pre_colon_numeric_label": "1",
            "pre_colon_suffix": "",
            "arterial_bed": "Carotid artery",
            "status": "control",
            "post_colon_numeric_label": "22",
            "specimen_label": "Carotid artery_Control 22",
            "conservative_crossbed_label_group": "control_22",
            "sex": "male"
          },
          {
            "gsm": "GSM2696697",
            "title": "H72_198: Carotid artery_Control 22",
            "hybridization_prefix": "H72",
            "pre_colon_numeric_label": "198",
            "pre_colon_suffix": "",
            "arterial_bed": "Carotid artery",
            "status": "control",
            "post_colon_numeric_label": "22",
            "specimen_label": "Carotid artery_Control 22",
            "conservative_crossbed_label_group": "control_22",
            "sex": "male"
          }
        ]
      },
      {
        "group": "Femoral artery_Control 05",
        "n": 2,
        "arterial_beds": [
          "Femoral artery"
        ],
        "sex_values": [
          "male"
        ],
        "items": [
          {
            "gsm": "GSM2696635",
            "title": "H133_44b: Femoral artery_Control 05",
            "hybridization_prefix": "H133",
            "pre_colon_numeric_label": "44",
            "pre_colon_suffix": "b",
            "arterial_bed": "Femoral artery",
            "status": "control",
            "post_colon_numeric_label": "5",
            "specimen_label": "Femoral artery_Control 05",
            "conservative_crossbed_label_group": "control_5",
            "sex": "male"
          },
          {
            "gsm": "GSM2696669",
            "title": "H190_44: Femoral artery_Control 05",
            "hybridization_prefix": "H190",
            "pre_colon_numeric_label": "44",
            "pre_colon_suffix": "",
            "arterial_bed": "Femoral artery",
            "status": "control",
            "post_colon_numeric_label": "5",
            "specimen_label": "Femoral artery_Control 05",
            "conservative_crossbed_label_group": "control_5",
            "sex": "male"
          }
        ]
      },
      {
        "group": "Femoral artery_27",
        "n": 2,
        "arterial_beds": [
          "Femoral artery"
        ],
        "sex_values": [
          "male"
        ],
        "items": [
          {
            "gsm": "GSM2696638",
            "title": "H138_185b: Femoral artery_27",
            "hybridization_prefix": "H138",
            "pre_colon_numeric_label": "185",
            "pre_colon_suffix": "b",
            "arterial_bed": "Femoral artery",
            "status": "atherosclerosis",
            "post_colon_numeric_label": "27",
            "specimen_label": "Femoral artery_27",
            "conservative_crossbed_label_group": "atherosclerosis_27",
            "sex": "male"
          },
          {
            "gsm": "GSM2696665",
            "title": "H182_185: Femoral artery_27",
            "hybridization_prefix": "H182",
            "pre_colon_numeric_label": "185",
            "pre_colon_suffix": "",
            "arterial_bed": "Femoral artery",
            "status": "atherosclerosis",
            "post_colon_numeric_label": "27",
            "specimen_label": "Femoral artery_27",
            "conservative_crossbed_label_group": "atherosclerosis_27",
            "sex": "male"
          }
        ]
      },
      {
        "group": "Carotid artery_44",
        "n": 2,
        "arterial_beds": [
          "Carotid artery"
        ],
        "sex_values": [
          "female"
        ],
        "items": [
          {
            "gsm": "GSM2696645",
            "title": "H144_81: Carotid artery_44",
            "hybridization_prefix": "H144",
            "pre_colon_numeric_label": "81",
            "pre_colon_suffix": "",
            "arterial_bed": "Carotid artery",
            "status": "atherosclerosis",
            "post_colon_numeric_label": "44",
            "specimen_label": "Carotid artery_44",
            "conservative_crossbed_label_group": "atherosclerosis_44",
            "sex": "female"
          },
          {
            "gsm": "GSM2696686",
            "title": "H52_141: Carotid artery_44",
            "hybridization_prefix": "H52",
            "pre_colon_numeric_label": "141",
            "pre_colon_suffix": "",
            "arterial_bed": "Carotid artery",
            "status": "atherosclerosis",
            "post_colon_numeric_label": "44",
            "specimen_label": "Carotid artery_44",
            "conservative_crossbed_label_group": "atherosclerosis_44",
            "sex": "female"
          }
        ]
      },
      {
        "group": "Infra-popliteal artery_Control 11",
        "n": 2,
        "arterial_beds": [
          "Infra-popliteal artery"
        ],
        "sex_values": [
          "female"
        ],
        "items": [
          {
            "gsm": "GSM2696651",
            "title": "H154_194: Infra-popliteal artery_Control 11",
            "hybridization_prefix": "H154",
            "pre_colon_numeric_label": "194",
            "pre_colon_suffix": "",
            "arterial_bed": "Infra-popliteal artery",
            "status": "control",
            "post_colon_numeric_label": "11",
            "specimen_label": "Infra-popliteal artery_Control 11",
            "conservative_crossbed_label_group": "control_11",
            "sex": "female"
          },
          {
            "gsm": "GSM2696671",
            "title": "H194_201: Infra-popliteal artery_Control 11",
            "hybridization_prefix": "H194",
            "pre_colon_numeric_label": "201",
            "pre_colon_suffix": "",
            "arterial_bed": "Infra-popliteal artery",
            "status": "control",
            "post_colon_numeric_label": "11",
            "specimen_label": "Infra-popliteal artery_Control 11",
            "conservative_crossbed_label_group": "control_11",
            "sex": "female"
          }
        ]
      },
      {
        "group": "Femoral artery_Control 25",
        "n": 2,
        "arterial_beds": [
          "Femoral artery"
        ],
        "sex_values": [
          "male"
        ],
        "items": [
          {
            "gsm": "GSM2696660",
            "title": "H17_200: Femoral artery_Control 25",
            "hybridization_prefix": "H17",
            "pre_colon_numeric_label": "200",
            "pre_colon_suffix": "",
            "arterial_bed": "Femoral artery",
            "status": "control",
            "post_colon_numeric_label": "25",
            "specimen_label": "Femoral artery_Control 25",
            "conservative_crossbed_label_group": "control_25",
            "sex": "male"
          },
          {
            "gsm": "GSM2696691",
            "title": "H6_4: Femoral artery_Control 25",
            "hybridization_prefix": "H6",
            "pre_colon_numeric_label": "4",
            "pre_colon_suffix": "",
            "arterial_bed": "Femoral artery",
            "status": "control",
            "post_colon_numeric_label": "25",
            "specimen_label": "Femoral artery_Control 25",
            "conservative_crossbed_label_group": "control_25",
            "sex": "male"
          }
        ]
      },
      {
        "group": "Infra-popliteal artery_17",
        "n": 2,
        "arterial_beds": [
          "Infra-popliteal artery"
        ],
        "sex_values": [
          "male"
        ],
        "items": [
          {
            "gsm": "GSM2696666",
            "title": "H184_196: Infra-popliteal artery_17",
            "hybridization_prefix": "H184",
            "pre_colon_numeric_label": "196",
            "pre_colon_suffix": "",
            "arterial_bed": "Infra-popliteal artery",
            "status": "atherosclerosis",
            "post_colon_numeric_label": "17",
            "specimen_label": "Infra-popliteal artery_17",
            "conservative_crossbed_label_group": "atherosclerosis_17",
            "sex": "male"
          },
          {
            "gsm": "GSM2696684",
            "title": "H40_24: Infra-popliteal artery_17",
            "hybridization_prefix": "H40",
            "pre_colon_numeric_label": "24",
            "pre_colon_suffix": "",
            "arterial_bed": "Infra-popliteal artery",
            "status": "atherosclerosis",
            "post_colon_numeric_label": "17",
            "specimen_label": "Infra-popliteal artery_17",
            "conservative_crossbed_label_group": "atherosclerosis_17",
            "sex": "male"
          }
        ]
      }
    ]
  },
  "pre_colon_numeric_label": {
    "unique_groups": 100,
    "repeated_groups": [
      {
        "group": "89",
        "n": 2,
        "arterial_beds": [
          "Carotid artery"
        ],
        "sex_values": [
          "male"
        ],
        "items": [
          {
            "gsm": "GSM2696615",
            "title": "H106_89b: Carotid artery_Control 10",
            "hybridization_prefix": "H106",
            "pre_colon_numeric_label": "89",
            "pre_colon_suffix": "b",
            "arterial_bed": "Carotid artery",
            "status": "control",
            "post_colon_numeric_label": "10",
            "specimen_label": "Carotid artery_Control 10",
            "conservative_crossbed_label_group": "control_10",
            "sex": "male"
          },
          {
            "gsm": "GSM2696700",
            "title": "H79_89: Carotid artery_Control 10",
            "hybridization_prefix": "H79",
            "pre_colon_numeric_label": "89",
            "pre_colon_suffix": "",
            "arterial_bed": "Carotid artery",
            "status": "control",
            "post_colon_numeric_label": "10",
            "specimen_label": "Carotid artery_Control 10",
            "conservative_crossbed_label_group": "control_10",
            "sex": "male"
          }
        ]
      },
      {
        "group": "26",
        "n": 2,
        "arterial_beds": [
          "Carotid artery"
        ],
        "sex_values": [
          "male"
        ],
        "items": [
          {
            "gsm": "GSM2696620",
            "title": "H112_26: Carotid artery_10",
            "hybridization_prefix": "H112",
            "pre_colon_numeric_label": "26",
            "pre_colon_suffix": "",
            "arterial_bed": "Carotid artery",
            "status": "atherosclerosis",
            "post_colon_numeric_label": "10",
            "specimen_label": "Carotid artery_10",
            "conservative_crossbed_label_group": "atherosclerosis_10",
            "sex": "male"
          },
          {
            "gsm": "GSM2696680",
            "title": "H34_26b: Carotid artery_10",
            "hybridization_prefix": "H34",
            "pre_colon_numeric_label": "26",
            "pre_colon_suffix": "b",
            "arterial_bed": "Carotid artery",
            "status": "atherosclerosis",
            "post_colon_numeric_label": "10",
            "specimen_label": "Carotid artery_10",
            "conservative_crossbed_label_group": "atherosclerosis_10",
            "sex": "male"
          }
        ]
      },
      {
        "group": "44",
        "n": 2,
        "arterial_beds": [
          "Femoral artery"
        ],
        "sex_values": [
          "male"
        ],
        "items": [
          {
            "gsm": "GSM2696635",
            "title": "H133_44b: Femoral artery_Control 05",
            "hybridization_prefix": "H133",
            "pre_colon_numeric_label": "44",
            "pre_colon_suffix": "b",
            "arterial_bed": "Femoral artery",
            "status": "control",
            "post_colon_numeric_label": "5",
            "specimen_label": "Femoral artery_Control 05",
            "conservative_crossbed_label_group": "control_5",
            "sex": "male"
          },
          {
            "gsm": "GSM2696669",
            "title": "H190_44: Femoral artery_Control 05",
            "hybridization_prefix": "H190",
            "pre_colon_numeric_label": "44",
            "pre_colon_suffix": "",
            "arterial_bed": "Femoral artery",
            "status": "control",
            "post_colon_numeric_label": "5",
            "specimen_label": "Femoral artery_Control 05",
            "conservative_crossbed_label_group": "control_5",
            "sex": "male"
          }
        ]
      },
      {
        "group": "185",
        "n": 2,
        "arterial_beds": [
          "Femoral artery"
        ],
        "sex_values": [
          "male"
        ],
        "items": [
          {
            "gsm": "GSM2696638",
            "title": "H138_185b: Femoral artery_27",
            "hybridization_prefix": "H138",
            "pre_colon_numeric_label": "185",
            "pre_colon_suffix": "b",
            "arterial_bed": "Femoral artery",
            "status": "atherosclerosis",
            "post_colon_numeric_label": "27",
            "specimen_label": "Femoral artery_27",
            "conservative_crossbed_label_group": "atherosclerosis_27",
            "sex": "male"
          },
          {
            "gsm": "GSM2696665",
            "title": "H182_185: Femoral artery_27",
            "hybridization_prefix": "H182",
            "pre_colon_numeric_label": "185",
            "pre_colon_suffix": "",
            "arterial_bed": "Femoral artery",
            "status": "atherosclerosis",
            "post_colon_numeric_label": "27",
            "specimen_label": "Femoral artery_27",
            "conservative_crossbed_label_group": "atherosclerosis_27",
            "sex": "male"
          }
        ]
      }
    ]
  },
  "conservative_crossbed_label_group": {
    "unique_groups": 64,
    "repeated_groups": [
      {
        "group": "atherosclerosis_3",
        "n": 2,
        "arterial_beds": [
          "Femoral artery",
          "Infra-popliteal artery"
        ],
        "sex_values": [
          "male"
        ],
        "items": [
          {
            "gsm": "GSM2696609",
            "title": "H1_87: Femoral artery_3",
            "hybridization_prefix": "H1",
            "pre_colon_numeric_label": "87",
            "pre_colon_suffix": "",
            "arterial_bed": "Femoral artery",
            "status": "atherosclerosis",
            "post_colon_numeric_label": "3",
            "specimen_label": "Femoral artery_3",
            "conservative_crossbed_label_group": "atherosclerosis_3",
            "sex": "male"
          },
          {
            "gsm": "GSM2696672",
            "title": "H21_53: Infra-popliteal artery_3",
            "hybridization_prefix": "H21",
            "pre_colon_numeric_label": "53",
            "pre_colon_suffix": "",
            "arterial_bed": "Infra-popliteal artery",
            "status": "atherosclerosis",
            "post_colon_numeric_label": "3",
            "specimen_label": "Infra-popliteal artery_3",
            "conservative_crossbed_label_group": "atherosclerosis_3",
            "sex": "male"
          }
        ]
      },
      {
        "group": "atherosclerosis_7",
        "n": 2,
        "arterial_beds": [
          "Femoral artery",
          "Infra-popliteal artery"
        ],
        "sex_values": [
          "male"
        ],
        "items": [
          {
            "gsm": "GSM2696610",
            "title": "H10_109: Femoral artery_7",
            "hybridization_prefix": "H10",
            "pre_colon_numeric_label": "109",
            "pre_colon_suffix": "",
            "arterial_bed": "Femoral artery",
            "status": "atherosclerosis",
            "post_colon_numeric_label": "7",
            "specimen_label": "Femoral artery_7",
            "conservative_crossbed_label_group": "atherosclerosis_7",
            "sex": "male"
          },
          {
            "gsm": "GSM2696685",
            "title": "H51_151: Infra-popliteal artery_7",
            "hybridization_prefix": "H51",
            "pre_colon_numeric_label": "151",
            "pre_colon_suffix": "",
            "arterial_bed": "Infra-popliteal artery",
            "status": "atherosclerosis",
            "post_colon_numeric_label": "7",
            "specimen_label": "Infra-popliteal artery_7",
            "conservative_crossbed_label_group": "atherosclerosis_7",
            "sex": "male"
          }
        ]
      },
      {
        "group": "control_1",
        "n": 3,
        "arterial_beds": [
          "Carotid artery",
          "Femoral artery",
          "Infra-popliteal artery"
        ],
        "sex_values": [
          "male"
        ],
        "items": [
          {
            "gsm": "GSM2696613",
            "title": "H104_154: Infra-popliteal artery_Control 01",
            "hybridization_prefix": "H104",
            "pre_colon_numeric_label": "154",
            "pre_colon_suffix": "",
            "arterial_bed": "Infra-popliteal artery",
            "status": "control",
            "post_colon_numeric_label": "1",
            "specimen_label": "Infra-popliteal artery_Control 01",
            "conservative_crossbed_label_group": "control_1",
            "sex": "male"
          },
          {
            "gsm": "GSM2696636",
            "title": "H135_17: Femoral artery_Control 01",
            "hybridization_prefix": "H135",
            "pre_colon_numeric_label": "17",
            "pre_colon_suffix": "",
            "arterial_bed": "Femoral artery",
            "status": "control",
            "post_colon_numeric_label": "1",
            "specimen_label": "Femoral artery_Control 01",
            "conservative_crossbed_label_group": "control_1",
            "sex": "male"
          },
          {
            "gsm": "GSM2696711",
            "title": "H98_42: Carotid artery_Control 01",
            "hybridization_prefix": "H98",
            "pre_colon_numeric_label": "42",
            "pre_colon_suffix": "",
            "arterial_bed": "Carotid artery",
            "status": "control",
            "post_colon_numeric_label": "1",
            "specimen_label": "Carotid artery_Control 01",
            "conservative_crossbed_label_group": "control_1",
            "sex": "male"
          }
        ]
      },
      {
        "group": "control_10",
        "n": 3,
        "arterial_beds": [
          "Carotid artery",
          "Infra-popliteal artery"
        ],
        "sex_values": [
          "male"
        ],
        "items": [
          {
            "gsm": "GSM2696615",
            "title": "H106_89b: Carotid artery_Control 10",
            "hybridization_prefix": "H106",
            "pre_colon_numeric_label": "89",
            "pre_colon_suffix": "b",
            "arterial_bed": "Carotid artery",
            "status": "control",
            "post_colon_numeric_label": "10",
            "specimen_label": "Carotid artery_Control 10",
            "conservative_crossbed_label_group": "control_10",
            "sex": "male"
          },
          {
            "gsm": "GSM2696693",
            "title": "H61_155: Infra-popliteal artery_Control 10",
            "hybridization_prefix": "H61",
            "pre_colon_numeric_label": "155",
            "pre_colon_suffix": "",
            "arterial_bed": "Infra-popliteal artery",
            "status": "control",
            "post_colon_numeric_label": "10",
            "specimen_label": "Infra-popliteal artery_Control 10",
            "conservative_crossbed_label_group": "control_10",
            "sex": "male"
          },
          {
            "gsm": "GSM2696700",
            "title": "H79_89: Carotid artery_Control 10",
            "hybridization_prefix": "H79",
            "pre_colon_numeric_label": "89",
            "pre_colon_suffix": "",
            "arterial_bed": "Carotid artery",
            "status": "control",
            "post_colon_numeric_label": "10",
            "specimen_label": "Carotid artery_Control 10",
            "conservative_crossbed_label_group": "control_10",
            "sex": "male"
          }
        ]
      },
      {
        "group": "control_16",
        "n": 2,
        "arterial_beds": [
          "Carotid artery",
          "Infra-popliteal artery"
        ],
        "sex_values": [
          "male"
        ],
        "items": [
          {
            "gsm": "GSM2696616",
            "title": "H108_34: Infra-popliteal artery_Control 16",
            "hybridization_prefix": "H108",
            "pre_colon_numeric_label": "34",
            "pre_colon_suffix": "",
            "arterial_bed": "Infra-popliteal artery",
            "status": "control",
            "post_colon_numeric_label": "16",
            "specimen_label": "Infra-popliteal artery_Control 16",
            "conservative_crossbed_label_group": "control_16",
            "sex": "male"
          },
          {
            "gsm": "GSM2696709",
            "title": "H96_31: Carotid artery_Control 16",
            "hybridization_prefix": "H96",
            "pre_colon_numeric_label": "31",
            "pre_colon_suffix": "",
            "arterial_bed": "Carotid artery",
            "status": "control",
            "post_colon_numeric_label": "16",
            "specimen_label": "Carotid artery_Control 16",
            "conservative_crossbed_label_group": "control_16",
            "sex": "male"
          }
        ]
      },
      {
        "group": "control_19",
        "n": 2,
        "arterial_beds": [
          "Carotid artery",
          "Infra-popliteal artery"
        ],
        "sex_values": [
          "male"
        ],
        "items": [
          {
            "gsm": "GSM2696617",
            "title": "H109_78: Carotid artery_Control 19",
            "hybridization_prefix": "H109",
            "pre_colon_numeric_label": "78",
            "pre_colon_suffix": "",
            "arterial_bed": "Carotid artery",
            "status": "control",
            "post_colon_numeric_label": "19",
            "specimen_label": "Carotid artery_Control 19",
            "conservative_crossbed_label_group": "control_19",
            "sex": "male"
          },
          {
            "gsm": "GSM2696642",
            "title": "H141_93: Infra-popliteal artery_Control 19",
            "hybridization_prefix": "H141",
            "pre_colon_numeric_label": "93",
            "pre_colon_suffix": "",
            "arterial_bed": "Infra-popliteal artery",
            "status": "control",
            "post_colon_numeric_label": "19",
            "specimen_label": "Infra-popliteal artery_Control 19",
            "conservative_crossbed_label_group": "control_19",
            "sex": "male"
          }
        ]
      },
      {
        "group": "control_12",
        "n": 2,
        "arterial_beds": [
          "Carotid artery",
          "Infra-popliteal artery"
        ],
        "sex_values": [
          "female"
        ],
        "items": [
          {
            "gsm": "GSM2696618",
            "title": "H110_54: Carotid artery_Control 12",
            "hybridization_prefix": "H110",
            "pre_colon_numeric_label": "54",
            "pre_colon_suffix": "",
            "arterial_bed": "Carotid artery",
            "status": "control",
            "post_colon_numeric_label": "12",
            "specimen_label": "Carotid artery_Control 12",
            "conservative_crossbed_label_group": "control_12",
            "sex": "female"
          },
          {
            "gsm": "GSM2696710",
            "title": "H97_18: Infra-popliteal artery_Control 12",
            "hybridization_prefix": "H97",
            "pre_colon_numeric_label": "18",
            "pre_colon_suffix": "",
            "arterial_bed": "Infra-popliteal artery",
            "status": "control",
            "post_colon_numeric_label": "12",
            "specimen_label": "Infra-popliteal artery_Control 12",
            "conservative_crossbed_label_group": "control_12",
            "sex": "female"
          }
        ]
      },
      {
        "group": "atherosclerosis_1",
        "n": 2,
        "arterial_beds": [
          "Femoral artery",
          "Infra-popliteal artery"
        ],
        "sex_values": [
          "male"
        ],
        "items": [
          {
            "gsm": "GSM2696619",
            "title": "H111_40: Infra-popliteal artery_1",
            "hybridization_prefix": "H111",
            "pre_colon_numeric_label": "40",
            "pre_colon_suffix": "",
            "arterial_bed": "Infra-popliteal artery",
            "status": "atherosclerosis",
            "post_colon_numeric_label": "1",
            "specimen_label": "Infra-popliteal artery_1",
            "conservative_crossbed_label_group": "atherosclerosis_1",
            "sex": "male"
          },
          {
            "gsm": "GSM2696633",
            "title": "H131_28: Femoral artery_1",
            "hybridization_prefix": "H131",
            "pre_colon_numeric_label": "28",
            "pre_colon_suffix": "",
            "arterial_bed": "Femoral artery",
            "status": "atherosclerosis",
            "post_colon_numeric_label": "1",
            "specimen_label": "Femoral artery_1",
            "conservative_crossbed_label_group": "atherosclerosis_1",
            "sex": "male"
          }
        ]
      },
      {
        "group": "atherosclerosis_10",
        "n": 3,
        "arterial_beds": [
          "Carotid artery",
          "Infra-popliteal artery"
        ],
        "sex_values": [
          "female",
          "male"
        ],
        "items": [
          {
            "gsm": "GSM2696620",
            "title": "H112_26: Carotid artery_10",
            "hybridization_prefix": "H112",
            "pre_colon_numeric_label": "26",
            "pre_colon_suffix": "",
            "arterial_bed": "Carotid artery",
            "status": "atherosclerosis",
            "post_colon_numeric_label": "10",
            "specimen_label": "Carotid artery_10",
            "conservative_crossbed_label_group": "atherosclerosis_10",
            "sex": "male"
          },
          {
            "gsm": "GSM2696631",
            "title": "H13_193: Infra-popliteal artery_10",
            "hybridization_prefix": "H13",
            "pre_colon_numeric_label": "193",
            "pre_colon_suffix": "",
            "arterial_bed": "Infra-popliteal artery",
            "status": "atherosclerosis",
            "post_colon_numeric_label": "10",
            "specimen_label": "Infra-popliteal artery_10",
            "conservative_crossbed_label_group": "atherosclerosis_10",
            "sex": "female"
          },
          {
            "gsm": "GSM2696680",
            "title": "H34_26b: Carotid artery_10",
            "hybridization_prefix": "H34",
            "pre_colon_numeric_label": "26",
            "pre_colon_suffix": "b",
            "arterial_bed": "Carotid artery",
            "status": "atherosclerosis",
            "post_colon_numeric_label": "10",
            "specimen_label": "Carotid artery_10",
            "conservative_crossbed_label_group": "atherosclerosis_10",
            "sex": "male"
          }
        ]
      },
      {
        "group": "atherosclerosis_2",
        "n": 2,
        "arterial_beds": [
          "Carotid artery",
          "Femoral artery"
        ],
        "sex_values": [
          "male"
        ],
        "items": [
          {
            "gsm": "GSM2696623",
            "title": "H116_49: Carotid artery_2",
            "hybridization_prefix": "H116",
            "pre_colon_numeric_label": "49",
            "pre_colon_suffix": "",
            "arterial_bed": "Carotid artery",
            "status": "atherosclerosis",
            "post_colon_numeric_label": "2",
            "specimen_label": "Carotid artery_2",
            "conservative_crossbed_label_group": "atherosclerosis_2",
            "sex": "male"
          },
          {
            "gsm": "GSM2696692",
            "title": "H60_186: Femoral artery_2",
            "hybridization_prefix": "H60",
            "pre_colon_numeric_label": "186",
            "pre_colon_suffix": "",
            "arterial_bed": "Femoral artery",
            "status": "atherosclerosis",
            "post_colon_numeric_label": "2",
            "specimen_label": "Femoral artery_2",
            "conservative_crossbed_label_group": "atherosclerosis_2",
            "sex": "male"
          }
        ]
      },
      {
        "group": "control_8",
        "n": 2,
        "arterial_beds": [
          "Femoral artery",
          "Infra-popliteal artery"
        ],
        "sex_values": [
          "male"
        ],
        "items": [
          {
            "gsm": "GSM2696624",
            "title": "H117_56: Femoral artery_Control 08",
            "hybridization_prefix": "H117",
            "pre_colon_numeric_label": "56",
            "pre_colon_suffix": "",
            "arterial_bed": "Femoral artery",
            "status": "control",
            "post_colon_numeric_label": "8",
            "specimen_label": "Femoral artery_Control 08",
            "conservative_crossbed_label_group": "control_8",
            "sex": "male"
          },
          {
            "gsm": "GSM2696682",
            "title": "H36_173: Infra-popliteal artery_Control 08",
            "hybridization_prefix": "H36",
            "pre_colon_numeric_label": "173",
            "pre_colon_suffix": "",
            "arterial_bed": "Infra-popliteal artery",
            "status": "control",
            "post_colon_numeric_label": "8",
            "specimen_label": "Infra-popliteal artery_Control 08",
            "conservative_crossbed_label_group": "control_8",
            "sex": "male"
          }
        ]
      },
      {
        "group": "control_21",
        "n": 2,
        "arterial_beds": [
          "Carotid artery",
          "Femoral artery"
        ],
        "sex_values": [
          "male"
        ],
        "items": [
          {
            "gsm": "GSM2696625",
            "title": "H121_92: Femoral artery_Control 21",
            "hybridization_prefix": "H121",
            "pre_colon_numeric_label": "92",
            "pre_colon_suffix": "",
            "arterial_bed": "Femoral artery",
            "status": "control",
            "post_colon_numeric_label": "21",
            "specimen_label": "Femoral artery_Control 21",
            "conservative_crossbed_label_group": "control_21",
            "sex": "male"
          },
          {
            "gsm": "GSM2696688",
            "title": "H55_63: Carotid artery_Control 21",
            "hybridization_prefix": "H55",
            "pre_colon_numeric_label": "63",
            "pre_colon_suffix": "",
            "arterial_bed": "Carotid artery",
            "status": "control",
            "post_colon_numeric_label": "21",
            "specimen_label": "Carotid artery_Control 21",
            "conservative_crossbed_label_group": "control_21",
            "sex": "male"
          }
        ]
      },
      {
        "group": "atherosclerosis_11",
        "n": 2,
        "arterial_beds": [
          "Femoral artery",
          "Infra-popliteal artery"
        ],
        "sex_values": [
          "male"
        ],
        "items": [
          {
            "gsm": "GSM2696626",
            "title": "H122_169: Femoral artery_11",
            "hybridization_prefix": "H122",
            "pre_colon_numeric_label": "169",
            "pre_colon_suffix": "",
            "arterial_bed": "Femoral artery",
            "status": "atherosclerosis",
            "post_colon_numeric_label": "11",
            "specimen_label": "Femoral artery_11",
            "conservative_crossbed_label_group": "atherosclerosis_11",
            "sex": "male"
          },
          {
            "gsm": "GSM2696698",
            "title": "H73_29: Infra-popliteal artery_11",
            "hybridization_prefix": "H73",
            "pre_colon_numeric_label": "29",
            "pre_colon_suffix": "",
            "arterial_bed": "Infra-popliteal artery",
            "status": "atherosclerosis",
            "post_colon_numeric_label": "11",
            "specimen_label": "Infra-popliteal artery_11",
            "conservative_crossbed_label_group": "atherosclerosis_11",
            "sex": "male"
          }
        ]
      },
      {
        "group": "control_22",
        "n": 3,
        "arterial_beds": [
          "Carotid artery",
          "Femoral artery"
        ],
        "sex_values": [
          "male"
        ],
        "items": [
          {
            "gsm": "GSM2696627",
            "title": "H123_1: Carotid artery_Control 22",
            "hybridization_prefix": "H123",
            "pre_colon_numeric_label": "1",
            "pre_colon_suffix": "",
            "arterial_bed": "Carotid artery",
            "status": "control",
            "post_colon_numeric_label": "22",
            "specimen_label": "Carotid artery_Control 22",
            "conservative_crossbed_label_group": "control_22",
            "sex": "male"
          },
          {
            "gsm": "GSM2696662",
            "title": "H177_153: Femoral artery_Control 22",
            "hybridization_prefix": "H177",
            "pre_colon_numeric_label": "153",
            "pre_colon_suffix": "",
            "arterial_bed": "Femoral artery",
            "status": "control",
            "post_colon_numeric_label": "22",
            "specimen_label": "Femoral artery_Control 22",
            "conservative_crossbed_label_group": "control_22",
            "sex": "male"
          },
          {
            "gsm": "GSM2696697",
            "title": "H72_198: Carotid artery_Control 22",
            "hybridization_prefix": "H72",
            "pre_colon_numeric_label": "198",
            "pre_colon_suffix": "",
            "arterial_bed": "Carotid artery",
            "status": "control",
            "post_colon_numeric_label": "22",
            "specimen_label": "Carotid artery_Control 22",
            "conservative_crossbed_label_group": "control_22",
            "sex": "male"
          }
        ]
      },
      {
        "group": "atherosclerosis_27",
        "n": 3,
        "arterial_beds": [
          "Carotid artery",
          "Femoral artery"
        ],
        "sex_values": [
          "male"
        ],
        "items": [
          {
            "gsm": "GSM2696628",
            "title": "H126_146: Carotid artery_27",
            "hybridization_prefix": "H126",
            "pre_colon_numeric_label": "146",
            "pre_colon_suffix": "",
            "arterial_bed": "Carotid artery",
            "status": "atherosclerosis",
            "post_colon_numeric_label": "27",
            "specimen_label": "Carotid artery_27",
            "conservative_crossbed_label_group": "atherosclerosis_27",
            "sex": "male"
          },
          {
            "gsm": "GSM2696638",
            "title": "H138_185b: Femoral artery_27",
            "hybridization_prefix": "H138",
            "pre_colon_numeric_label": "185",
            "pre_colon_suffix": "b",
            "arterial_bed": "Femoral artery",
            "status": "atherosclerosis",
            "post_colon_numeric_label": "27",
            "specimen_label": "Femoral artery_27",
            "conservative_crossbed_label_group": "atherosclerosis_27",
            "sex": "male"
          },
          {
            "gsm": "GSM2696665",
            "title": "H182_185: Femoral artery_27",
            "hybridization_prefix": "H182",
            "pre_colon_numeric_label": "185",
            "pre_colon_suffix": "",
            "arterial_bed": "Femoral artery",
            "status": "atherosclerosis",
            "post_colon_numeric_label": "27",
            "specimen_label": "Femoral artery_27",
            "conservative_crossbed_label_group": "atherosclerosis_27",
            "sex": "male"
          }
        ]
      },
      {
        "group": "control_5",
        "n": 3,
        "arterial_beds": [
          "Carotid artery",
          "Femoral artery"
        ],
        "sex_values": [
          "male"
        ],
        "items": [
          {
            "gsm": "GSM2696635",
            "title": "H133_44b: Femoral artery_Control 05",
            "hybridization_prefix": "H133",
            "pre_colon_numeric_label": "44",
            "pre_colon_suffix": "b",
            "arterial_bed": "Femoral artery",
            "status": "control",
            "post_colon_numeric_label": "5",
            "specimen_label": "Femoral artery_Control 05",
            "conservative_crossbed_label_group": "control_5",
            "sex": "male"
          },
          {
            "gsm": "GSM2696647",
            "title": "H146_15: Carotid artery_Control 05",
            "hybridization_prefix": "H146",
            "pre_colon_numeric_label": "15",
            "pre_colon_suffix": "",
            "arterial_bed": "Carotid artery",
            "status": "control",
            "post_colon_numeric_label": "5",
            "specimen_label": "Carotid artery_Control 05",
            "conservative_crossbed_label_group": "control_5",
            "sex": "male"
          },
          {
            "gsm": "GSM2696669",
            "title": "H190_44: Femoral artery_Control 05",
            "hybridization_prefix": "H190",
            "pre_colon_numeric_label": "44",
            "pre_colon_suffix": "",
            "arterial_bed": "Femoral artery",
            "status": "control",
            "post_colon_numeric_label": "5",
            "specimen_label": "Femoral artery_Control 05",
            "conservative_crossbed_label_group": "control_5",
            "sex": "male"
          }
        ]
      },
      {
        "group": "atherosclerosis_12",
        "n": 3,
        "arterial_beds": [
          "Carotid artery",
          "Femoral artery",
          "Infra-popliteal artery"
        ],
        "sex_values": [
          "female",
          "male"
        ],
        "items": [
          {
            "gsm": "GSM2696639",
            "title": "H139_13: Infra-popliteal artery_12",
            "hybridization_prefix": "H139",
            "pre_colon_numeric_label": "13",
            "pre_colon_suffix": "",
            "arterial_bed": "Infra-popliteal artery",
            "status": "atherosclerosis",
            "post_colon_numeric_label": "12",
            "specimen_label": "Infra-popliteal artery_12",
            "conservative_crossbed_label_group": "atherosclerosis_12",
            "sex": "female"
          },
          {
            "gsm": "GSM2696653",
            "title": "H156_36: Carotid artery_12",
            "hybridization_prefix": "H156",
            "pre_colon_numeric_label": "36",
            "pre_colon_suffix": "",
            "arterial_bed": "Carotid artery",
            "status": "atherosclerosis",
            "post_colon_numeric_label": "12",
            "specimen_label": "Carotid artery_12",
            "conservative_crossbed_label_group": "atherosclerosis_12",
            "sex": "male"
          },
          {
            "gsm": "GSM2696707",
            "title": "H91_111: Femoral artery_12",
            "hybridization_prefix": "H91",
            "pre_colon_numeric_label": "111",
            "pre_colon_suffix": "",
            "arterial_bed": "Femoral artery",
            "status": "atherosclerosis",
            "post_colon_numeric_label": "12",
            "specimen_label": "Femoral artery_12",
            "conservative_crossbed_label_group": "atherosclerosis_12",
            "sex": "male"
          }
        ]
      },
      {
        "group": "atherosclerosis_9",
        "n": 2,
        "arterial_beds": [
          "Femoral artery",
          "Infra-popliteal artery"
        ],
        "sex_values": [
          "male"
        ],
        "items": [
          {
            "gsm": "GSM2696640",
            "title": "H14_23: Femoral artery_9",
            "hybridization_prefix": "H14",
            "pre_colon_numeric_label": "23",
            "pre_colon_suffix": "",
            "arterial_bed": "Femoral artery",
            "status": "atherosclerosis",
            "post_colon_numeric_label": "9",
            "specimen_label": "Femoral artery_9",
            "conservative_crossbed_label_group": "atherosclerosis_9",
            "sex": "male"
          },
          {
            "gsm": "GSM2696683",
            "title": "H38_76: Infra-popliteal artery_9",
            "hybridization_prefix": "H38",
            "pre_colon_numeric_label": "76",
            "pre_colon_suffix": "",
            "arterial_bed": "Infra-popliteal artery",
            "status": "atherosclerosis",
            "post_colon_numeric_label": "9",
            "specimen_label": "Infra-popliteal artery_9",
            "conservative_crossbed_label_group": "atherosclerosis_9",
            "sex": "male"
          }
        ]
      },
      {
        "group": "atherosclerosis_32",
        "n": 2,
        "arterial_beds": [
          "Carotid artery",
          "Femoral artery"
        ],
        "sex_values": [
          "male"
        ],
        "items": [
          {
            "gsm": "GSM2696643",
            "title": "H142_189: Carotid artery_32",
            "hybridization_prefix": "H142",
            "pre_colon_numeric_label": "189",
            "pre_colon_suffix": "",
            "arterial_bed": "Carotid artery",
            "status": "atherosclerosis",
            "post_colon_numeric_label": "32",
            "specimen_label": "Carotid artery_32",
            "conservative_crossbed_label_group": "atherosclerosis_32",
            "sex": "male"
          },
          {
            "gsm": "GSM2696676",
            "title": "H27_183: Femoral artery_32",
            "hybridization_prefix": "H27",
            "pre_colon_numeric_label": "183",
            "pre_colon_suffix": "",
            "arterial_bed": "Femoral artery",
            "status": "atherosclerosis",
            "post_colon_numeric_label": "32",
            "specimen_label": "Femoral artery_32",
            "conservative_crossbed_label_group": "atherosclerosis_32",
            "sex": "male"
          }
        ]
      },
      {
        "group": "atherosclerosis_44",
        "n": 2,
        "arterial_beds": [
          "Carotid artery"
        ],
        "sex_values": [
          "female"
        ],
        "items": [
          {
            "gsm": "GSM2696645",
            "title": "H144_81: Carotid artery_44",
            "hybridization_prefix": "H144",
            "pre_colon_numeric_label": "81",
            "pre_colon_suffix": "",
            "arterial_bed": "Carotid artery",
            "status": "atherosclerosis",
            "post_colon_numeric_label": "44",
            "specimen_label": "Carotid artery_44",
            "conservative_crossbed_label_group": "atherosclerosis_44",
            "sex": "female"
          },
          {
            "gsm": "GSM2696686",
            "title": "H52_141: Carotid artery_44",
            "hybridization_prefix": "H52",
            "pre_colon_numeric_label": "141",
            "pre_colon_suffix": "",
            "arterial_bed": "Carotid artery",
            "status": "atherosclerosis",
            "post_colon_numeric_label": "44",
            "specimen_label": "Carotid artery_44",
            "conservative_crossbed_label_group": "atherosclerosis_44",
            "sex": "female"
          }
        ]
      },
      {
        "group": "atherosclerosis_40",
        "n": 2,
        "arterial_beds": [
          "Carotid artery",
          "Femoral artery"
        ],
        "sex_values": [
          "male"
        ],
        "items": [
          {
            "gsm": "GSM2696646",
            "title": "H145_46: Carotid artery_40",
            "hybridization_prefix": "H145",
            "pre_colon_numeric_label": "46",
            "pre_colon_suffix": "",
            "arterial_bed": "Carotid artery",
            "status": "atherosclerosis",
            "post_colon_numeric_label": "40",
            "specimen_label": "Carotid artery_40",
            "conservative_crossbed_label_group": "atherosclerosis_40",
            "sex": "male"
          },
          {
            "gsm": "GSM2696654",
            "title": "H157_184: Femoral artery_40",
            "hybridization_prefix": "H157",
            "pre_colon_numeric_label": "184",
            "pre_colon_suffix": "",
            "arterial_bed": "Femoral artery",
            "status": "atherosclerosis",
            "post_colon_numeric_label": "40",
            "specimen_label": "Femoral artery_40",
            "conservative_crossbed_label_group": "atherosclerosis_40",
            "sex": "male"
          }
        ]
      },
      {
        "group": "control_25",
        "n": 3,
        "arterial_beds": [
          "Femoral artery",
          "Infra-popliteal artery"
        ],
        "sex_values": [
          "male"
        ],
        "items": [
          {
            "gsm": "GSM2696648",
            "title": "H147_112: Infra-popliteal artery_Control 25",
            "hybridization_prefix": "H147",
            "pre_colon_numeric_label": "112",
            "pre_colon_suffix": "",
            "arterial_bed": "Infra-popliteal artery",
            "status": "control",
            "post_colon_numeric_label": "25",
            "specimen_label": "Infra-popliteal artery_Control 25",
            "conservative_crossbed_label_group": "control_25",
            "sex": "male"
          },
          {
            "gsm": "GSM2696660",
            "title": "H17_200: Femoral artery_Control 25",
            "hybridization_prefix": "H17",
            "pre_colon_numeric_label": "200",
            "pre_colon_suffix": "",
            "arterial_bed": "Femoral artery",
            "status": "control",
            "post_colon_numeric_label": "25",
            "specimen_label": "Femoral artery_Control 25",
            "conservative_crossbed_label_group": "control_25",
            "sex": "male"
          },
          {
            "gsm": "GSM2696691",
            "title": "H6_4: Femoral artery_Control 25",
            "hybridization_prefix": "H6",
            "pre_colon_numeric_label": "4",
            "pre_colon_suffix": "",
            "arterial_bed": "Femoral artery",
            "status": "control",
            "post_colon_numeric_label": "25",
            "specimen_label": "Femoral artery_Control 25",
            "conservative_crossbed_label_group": "control_25",
            "sex": "male"
          }
        ]
      },
      {
        "group": "control_11",
        "n": 3,
        "arterial_beds": [
          "Femoral artery",
          "Infra-popliteal artery"
        ],
        "sex_values": [
          "female"
        ],
        "items": [
          {
            "gsm": "GSM2696651",
            "title": "H154_194: Infra-popliteal artery_Control 11",
            "hybridization_prefix": "H154",
            "pre_colon_numeric_label": "194",
            "pre_colon_suffix": "",
            "arterial_bed": "Infra-popliteal artery",
            "status": "control",
            "post_colon_numeric_label": "11",
            "specimen_label": "Infra-popliteal artery_Control 11",
            "conservative_crossbed_label_group": "control_11",
            "sex": "female"
          },
          {
            "gsm": "GSM2696671",
            "title": "H194_201: Infra-popliteal artery_Control 11",
            "hybridization_prefix": "H194",
            "pre_colon_numeric_label": "201",
            "pre_colon_suffix": "",
            "arterial_bed": "Infra-popliteal artery",
            "status": "control",
            "post_colon_numeric_label": "11",
            "specimen_label": "Infra-popliteal artery_Control 11",
            "conservative_crossbed_label_group": "control_11",
            "sex": "female"
          },
          {
            "gsm": "GSM2696678",
            "title": "H29_33: Femoral artery_Control 11",
            "hybridization_prefix": "H29",
            "pre_colon_numeric_label": "33",
            "pre_colon_suffix": "",
            "arterial_bed": "Femoral artery",
            "status": "control",
            "post_colon_numeric_label": "11",
            "specimen_label": "Femoral artery_Control 11",
            "conservative_crossbed_label_group": "control_11",
            "sex": "female"
          }
        ]
      },
      {
        "group": "atherosclerosis_4",
        "n": 2,
        "arterial_beds": [
          "Femoral artery",
          "Infra-popliteal artery"
        ],
        "sex_values": [
          "male"
        ],
        "items": [
          {
            "gsm": "GSM2696659",
            "title": "H168_182: Femoral artery_4",
            "hybridization_prefix": "H168",
            "pre_colon_numeric_label": "182",
            "pre_colon_suffix": "",
            "arterial_bed": "Femoral artery",
            "status": "atherosclerosis",
            "post_colon_numeric_label": "4",
            "specimen_label": "Femoral artery_4",
            "conservative_crossbed_label_group": "atherosclerosis_4",
            "sex": "male"
          },
          {
            "gsm": "GSM2696706",
            "title": "H90_62: Infra-popliteal artery_4",
            "hybridization_prefix": "H90",
            "pre_colon_numeric_label": "62",
            "pre_colon_suffix": "",
            "arterial_bed": "Infra-popliteal artery",
            "status": "atherosclerosis",
            "post_colon_numeric_label": "4",
            "specimen_label": "Infra-popliteal artery_4",
            "conservative_crossbed_label_group": "atherosclerosis_4",
            "sex": "male"
          }
        ]
      },
      {
        "group": "atherosclerosis_16",
        "n": 2,
        "arterial_beds": [
          "Carotid artery",
          "Femoral artery"
        ],
        "sex_values": [
          "male"
        ],
        "items": [
          {
            "gsm": "GSM2696661",
            "title": "H173_170: Femoral artery_16",
            "hybridization_prefix": "H173",
            "pre_colon_numeric_label": "170",
            "pre_colon_suffix": "",
            "arterial_bed": "Femoral artery",
            "status": "atherosclerosis",
            "post_colon_numeric_label": "16",
            "specimen_label": "Femoral artery_16",
            "conservative_crossbed_label_group": "atherosclerosis_16",
            "sex": "male"
          },
          {
            "gsm": "GSM2696701",
            "title": "H8_69: Carotid artery_16",
            "hybridization_prefix": "H8",
            "pre_colon_numeric_label": "69",
            "pre_colon_suffix": "",
            "arterial_bed": "Carotid artery",
            "status": "atherosclerosis",
            "post_colon_numeric_label": "16",
            "specimen_label": "Carotid artery_16",
            "conservative_crossbed_label_group": "atherosclerosis_16",
            "sex": "male"
          }
        ]
      },
      {
        "group": "atherosclerosis_22",
        "n": 2,
        "arterial_beds": [
          "Carotid artery",
          "Femoral artery"
        ],
        "sex_values": [
          "male"
        ],
        "items": [
          {
            "gsm": "GSM2696663",
            "title": "H179_158: Carotid artery_22",
            "hybridization_prefix": "H179",
            "pre_colon_numeric_label": "158",
            "pre_colon_suffix": "",
            "arterial_bed": "Carotid artery",
            "status": "atherosclerosis",
            "post_colon_numeric_label": "22",
            "specimen_label": "Carotid artery_22",
            "conservative_crossbed_label_group": "atherosclerosis_22",
            "sex": "male"
          },
          {
            "gsm": "GSM2696703",
            "title": "H87_171: Femoral artery_22",
            "hybridization_prefix": "H87",
            "pre_colon_numeric_label": "171",
            "pre_colon_suffix": "",
            "arterial_bed": "Femoral artery",
            "status": "atherosclerosis",
            "post_colon_numeric_label": "22",
            "specimen_label": "Femoral artery_22",
            "conservative_crossbed_label_group": "atherosclerosis_22",
            "sex": "male"
          }
        ]
      },
      {
        "group": "atherosclerosis_20",
        "n": 2,
        "arterial_beds": [
          "Femoral artery",
          "Infra-popliteal artery"
        ],
        "sex_values": [
          "female",
          "male"
        ],
        "items": [
          {
            "gsm": "GSM2696664",
            "title": "H18_75: Infra-popliteal artery_20",
            "hybridization_prefix": "H18",
            "pre_colon_numeric_label": "75",
            "pre_colon_suffix": "",
            "arterial_bed": "Infra-popliteal artery",
            "status": "atherosclerosis",
            "post_colon_numeric_label": "20",
            "specimen_label": "Infra-popliteal artery_20",
            "conservative_crossbed_label_group": "atherosclerosis_20",
            "sex": "female"
          },
          {
            "gsm": "GSM2696668",
            "title": "H188_149: Femoral artery_20",
            "hybridization_prefix": "H188",
            "pre_colon_numeric_label": "149",
            "pre_colon_suffix": "",
            "arterial_bed": "Femoral artery",
            "status": "atherosclerosis",
            "post_colon_numeric_label": "20",
            "specimen_label": "Femoral artery_20",
            "conservative_crossbed_label_group": "atherosclerosis_20",
            "sex": "male"
          }
        ]
      },
      {
        "group": "atherosclerosis_17",
        "n": 3,
        "arterial_beds": [
          "Femoral artery",
          "Infra-popliteal artery"
        ],
        "sex_values": [
          "female",
          "male"
        ],
        "items": [
          {
            "gsm": "GSM2696666",
            "title": "H184_196: Infra-popliteal artery_17",
            "hybridization_prefix": "H184",
            "pre_colon_numeric_label": "196",
            "pre_colon_suffix": "",
            "arterial_bed": "Infra-popliteal artery",
            "status": "atherosclerosis",
            "post_colon_numeric_label": "17",
            "specimen_label": "Infra-popliteal artery_17",
            "conservative_crossbed_label_group": "atherosclerosis_17",
            "sex": "male"
          },
          {
            "gsm": "GSM2696677",
            "title": "H28_61: Femoral artery_17",
            "hybridization_prefix": "H28",
            "pre_colon_numeric_label": "61",
            "pre_colon_suffix": "",
            "arterial_bed": "Femoral artery",
            "status": "atherosclerosis",
            "post_colon_numeric_label": "17",
            "specimen_label": "Femoral artery_17",
            "conservative_crossbed_label_group": "atherosclerosis_17",
            "sex": "female"
          },
          {
            "gsm": "GSM2696684",
            "title": "H40_24: Infra-popliteal artery_17",
            "hybridization_prefix": "H40",
            "pre_colon_numeric_label": "24",
            "pre_colon_suffix": "",
            "arterial_bed": "Infra-popliteal artery",
            "status": "atherosclerosis",
            "post_colon_numeric_label": "17",
            "specimen_label": "Infra-popliteal artery_17",
            "conservative_crossbed_label_group": "atherosclerosis_17",
            "sex": "male"
          }
        ]
      },
      {
        "group": "atherosclerosis_29",
        "n": 2,
        "arterial_beds": [
          "Carotid artery",
          "Femoral artery"
        ],
        "sex_values": [
          "female",
          "male"
        ],
        "items": [
          {
            "gsm": "GSM2696670",
            "title": "H191_82: Carotid artery_29",
            "hybridization_prefix": "H191",
            "pre_colon_numeric_label": "82",
            "pre_colon_suffix": "",
            "arterial_bed": "Carotid artery",
            "status": "atherosclerosis",
            "post_colon_numeric_label": "29",
            "specimen_label": "Carotid artery_29",
            "conservative_crossbed_label_group": "atherosclerosis_29",
            "sex": "female"
          },
          {
            "gsm": "GSM2696705",
            "title": "H89_74: Femoral artery_29",
            "hybridization_prefix": "H89",
            "pre_colon_numeric_label": "74",
            "pre_colon_suffix": "",
            "arterial_bed": "Femoral artery",
            "status": "atherosclerosis",
            "post_colon_numeric_label": "29",
            "specimen_label": "Femoral artery_29",
            "conservative_crossbed_label_group": "atherosclerosis_29",
            "sex": "male"
          }
        ]
      },
      {
        "group": "atherosclerosis_5",
        "n": 2,
        "arterial_beds": [
          "Carotid artery",
          "Infra-popliteal artery"
        ],
        "sex_values": [
          "male"
        ],
        "items": [
          {
            "gsm": "GSM2696674",
            "title": "H23_9: Carotid artery_5",
            "hybridization_prefix": "H23",
            "pre_colon_numeric_label": "9",
            "pre_colon_suffix": "",
            "arterial_bed": "Carotid artery",
            "status": "atherosclerosis",
            "post_colon_numeric_label": "5",
            "specimen_label": "Carotid artery_5",
            "conservative_crossbed_label_group": "atherosclerosis_5",
            "sex": "male"
          },
          {
            "gsm": "GSM2696690",
            "title": "H59_192: Infra-popliteal artery_5",
            "hybridization_prefix": "H59",
            "pre_colon_numeric_label": "192",
            "pre_colon_suffix": "",
            "arterial_bed": "Infra-popliteal artery",
            "status": "atherosclerosis",
            "post_colon_numeric_label": "5",
            "specimen_label": "Infra-popliteal artery_5",
            "conservative_crossbed_label_group": "atherosclerosis_5",
            "sex": "male"
          }
        ]
      }
    ]
  }
}
```
