## Supplementary material for "Anatomical comparison populations and threshold transport in vascular transcriptomic classification": Reproducibility archive: code, provenance and results: GSE100927_sample_metadata.json

```
[
  {
    "accession": "GSE100927",
    "title": "H1_87: Femoral artery_3",
    "geo_accession": "GSM2696609",
    "status": "Public on Mar 07 2018",
    "submission_date": "Jul 07 2017",
    "last_update_date": "Mar 07 2018",
    "type": "RNA",
    "channel_count": "1",
    "source_name_ch1": "Atherosclerotic femoral artery",
    "organism_ch1": "Homo sapiens",
    "characteristics_ch1": "tissue: Atherosclerotic femoral artery",
    "characteristics_ch1_2": "gender: male",
    "molecule_ch1": "total RNA",
    "extract_protocol_ch1": "Total RNA was extracted using Macherey Nagel NucleoSpin columns. RNA was quantified using a NanoDrop-1000 spectrophotometer and quality was assessed using an Agilent 2200 TapeStation system.",
    "label_ch1": "Cy3",
    "label_protocol_ch1": "Cyanine-3 (Cy3) labeled cRNA was prepared from100 ng RNA using the Low Input QuickAmp Labeling Kit One-Color (Agilent) according to the manufacturer's instructions, followed by RNAeasy column purification (QIAGEN).  Dye incorporation and cRNA yield were checked with the NanoDrop ND-1000 Spectrophotometer.",
    "taxid_ch1": "9606",
    "hyb_protocol": "600 ng of Cy3-labeled cRNA (specific activity >6.0 pmol Cy3/ug cRNA) was fragmented at 60\u00b0C for 30 minutes in a reaction volume of 25 \u00b5l containing 1x Agilent fragmentation buffer and 2x Agilent blocking agent following the manufacturers instructions. On completion of the fragmentation reaction, 25 \u00b5l of 2x Agilent Hi-RPM hybridization buffer was added to the fragmentation mixture and hybridized to Agilent SurePrint G3 Human Gene Expression microarrays (G4851B) for 17 hours at 65\u00b0C in a rotating Agilent hybridization oven.  After hybridization, microarrays were washed 1 minute at room temperature with GE Wash Buffer 1 (Agilent) and 1 minute with 37\u00b0C GE Wash buffer 2 (Agilent). Next, microarrays were washed 30 seconds in acetonitrile and 30 seconds in Stabilization and Drying Solution.",
    "scan_protocol": "Slides were scanned immediately after washing on the Agilent G2565CA Microarray Scanner using one color scan setting for 8x60k array slides (Scan Area 61x21.6 mm, Scan resolution 3 \u00b5m, Dye channel is set to Green and Green PMT is set to 100%).",
    "description": "H1_87: H1_87: Femoral artery_3",
    "data_processing": "The scanned images were analyzed with Feature Extraction Software 10.7.1.1 (Agilent) using default parameters (protocol GE1-107_Sep09 and Grid: 039494_D_F_20120628) to obtain background subtracted and spatially detrended Processed Signal intensities. Features flagged in Feature Extraction as Feature Non-uniform outliers were excluded. Data were normalized using R statistical software. Raw values of all probes on all arrays were normalized against a virtual median chip (median raw intensity per row) using a locally weighted scattered plot smoother analysis (LOWESS). Values for replicate probes were averaged. The data were filtered to remove probes with low intensity values.",
    "platform_id": "GPL17077",
    "contact_name": "Marja,,Steenman",
    "contact_email": "marja.steenman@inserm.fr",
    "contact_institute": "L'institut du thorax",
    "contact_address": "8 quai Moncousu",
    "contact_city": "Nantes",
    "contact_zip/postal_code": "44007",
    "contact_country": "France",
    "supplementary_file": "ftp://ftp.ncbi.nlm.nih.gov/geo/samples/GSM2696nnn/GSM2696609/suppl/GSM2696609_US82400123_253949440798_S01_GE1_107_Sep09_1_1.txt.gz",
    "data_row_count": "47264"
  },
  {
    "accession": "GSE100927",
    "title": "H10_109: Femoral artery_7",
    "geo_accession": "GSM2696610",
    "status": "Public on Mar 07 2018",
    "submission_date": "Jul 07 2017",
    "last_update_date": "Mar 07 2018",
    "type": "RNA",
    "channel_count": "1",
    "source_name_ch1": "Atherosclerotic femoral artery",
    "organism_ch1": "Homo sapiens",
    "characteristics_ch1": "tissue: Atherosclerotic femoral artery",
    "characteristics_ch1_2": "gender: male",
    "molecule_ch1": "total RNA",
    "extract_protocol_ch1": "Total RNA was extracted using Macherey Nagel NucleoSpin columns. RNA was quantified using a NanoDrop-1000 spectrophotometer and quality was assessed using an Agilent 2200 TapeStation system.",
    "label_ch1": "Cy3",
    "label_protocol_ch1": "Cyanine-3 (Cy3) labeled cRNA was prepared from100 ng RNA using the Low Input QuickAmp Labeling Kit One-Color (Agilent) according to the manufacturer's instructions, followed by RNAeasy column purification (QIAGEN).  Dye incorporation and cRNA yield were checked with the NanoDrop ND-1000 Spectrophotometer.",
    "taxid_ch1": "9606",
    "hyb_protocol": "600 ng of Cy3-labeled cRNA (specific activity >6.0 pmol Cy3/ug cRNA) was fragmented at 60\u00b0C for 30 minutes in a reaction volume of 25 \u00b5l containing 1x Agilent fragmentation buffer and 2x Agilent blocking agent following the manufacturers instructions. On completion of the fragmentation reaction, 25 \u00b5l of 2x Agilent Hi-RPM hybridization buffer was added to the fragmentation mixture and hybridized to Agilent SurePrint G3 Human Gene Expression microarrays (G4851B) for 17 hours at 65\u00b0C in a rotating Agilent hybridization oven.  After hybridization, microarrays were washed 1 minute at room temperature with GE Wash Buffer 1 (Agilent) and 1 minute with 37\u00b0C GE Wash buffer 2 (Agilent). Next, microarrays were washed 30 seconds in acetonitrile and 30 seconds in Stabilization and Drying Solution.",
    "scan_protocol": "Slides were scanned immediately after washing on the Agilent G2565CA Microarray Scanner using one color scan setting for 8x60k array slides (Scan Area 61x21.6 mm, Scan resolution 3 \u00b5m, Dye channel is set to Green and Green PMT is set to 100%).",
    "description": "H10_109: H10_109: Femoral artery_7",
    "data_processing": "The scanned images were analyzed with Feature Extraction Software 10.7.1.1 (Agilent) using default parameters (protocol GE1-107_Sep09 and Grid: 039494_D_F_20120628) to obtain background subtracted and spatially detrended Processed Signal intensities. Features flagged in Feature Extraction as Feature Non-uniform outliers were excluded. Data were normalized using R statistical software. Raw values of all probes on all arrays were normalized against a virtual median chip (median raw intensity per row) using a locally weighted scattered plot smoother analysis (LOWESS). Values for replicate probes were averaged. The data were filtered to remove probes with low intensity values.",
    "platform_id": "GPL17077",
    "contact_name": "Marja,,Steenman",
    "contact_email": "marja.steenman@inserm.fr",
    "contact_institute": "L'institut du thorax",
    "contact_address": "8 quai Moncousu",
    "contact_city": "Nantes",
    "contact_zip/postal_code": "44007",
    "contact_country": "France",
    "supplementary_file": "ftp://ftp.ncbi.nlm.nih.gov/geo/samples/GSM2696nnn/GSM2696610/suppl/GSM2696610_US82400123_253949440799_S01_GE1_107_Sep09_1_2.txt.gz",
    "data_row_count": "47264"
  },
  {
    "accession": "GSE100927",
    "title": "H102_8: Femoral artery_Control 26",
    "geo_accession": "GSM2696611",
    "status": "Public on Mar 07 2018",
    "submission_date": "Jul 07 2017",
    "last_update_date": "Mar 07 2018",
    "type": "RNA",
    "channel_count": "1",
    "source_name_ch1": "Control femoral artery",
    "organism_ch1": "Homo sapiens",
    "characteristics_ch1": "tissue: Control femoral artery",
    "characteristics_ch1_2": "gender: male",
    "molecule_ch1": "total RNA",
    "extract_protocol_ch1": "Total RNA was extracted using Macherey Nagel NucleoSpin columns. RNA was quantified using a NanoDrop-1000 spectrophotometer and quality was assessed using an Agilent 2200 TapeStation system.",
    "label_ch1": "Cy3",
    "label_protocol_ch1": "Cyanine-3 (Cy3) labeled cRNA was prepared from100 ng RNA using the Low Input QuickAmp Labeling Kit One-Color (Agilent) according to the manufacturer's instructions, followed by RNAeasy column purification (QIAGEN).  Dye incorporation and cRNA yield were checked with the NanoDrop ND-1000 Spectrophotometer.",
    "taxid_ch1": "9606",
    "hyb_protocol": "600 ng of Cy3-labeled cRNA (specific activity >6.0 pmol Cy3/ug cRNA) was fragmented at 60\u00b0C for 30 minutes in a reaction volume of 25 \u00b5l containing 1x Agilent fragmentation buffer and 2x Agilent blocking agent following the manufacturers instructions. On completion of the fragmentation reaction, 25 \u00b5l of 2x Agilent Hi-RPM hybridization buffer was added to the fragmentation mixture and hybridized to Agilent SurePrint G3 Human Gene Expression microarrays (G4851B) for 17 hours at 65\u00b0C in a rotating Agilent hybridization oven.  After hybridization, microarrays were washed 1 minute at room temperature with GE Wash Buffer 1 (Agilent) and 1 minute with 37\u00b0C GE Wash buffer 2 (Agilent). Next, microarrays were washed 30 seconds in acetonitrile and 30 seconds in Stabilization and Drying Solution.",
    "scan_protocol": "Slides were scanned immediately after washing on the Agilent G2565CA Microarray Scanner using one color scan setting for 8x60k array slides (Scan Area 61x21.6 mm, Scan resolution 3 \u00b5m, Dye channel is set to Green and Green PMT is set to 100%).",
    "description": "H102_8: H102_8: Femoral artery_Control 26",
    "data_processing": "The scanned images were analyzed with Feature Extraction Software 10.7.1.1 (Agilent) using default parameters (protocol GE1-107_Sep09 and Grid: 039494_D_F_20120628) to obtain background subtracted and spatially detrended Processed Signal intensities. Features flagged in Feature Extraction as Feature Non-uniform outliers were excluded. Data were normalized using R statistical software. Raw values of all probes on all arrays were normalized against a virtual median chip (median raw intensity per row) using a locally weighted scattered plot smoother analysis (LOWESS). Values for replicate probes were averaged. The data were filtered to remove probes with low intensity values.",
    "platform_id": "GPL17077",
    "contact_name": "Marja,,Steenman",
    "contact_email": "marja.steenman@inserm.fr",
    "contact_institute": "L'institut du thorax",
    "contact_address": "8 quai Moncousu",
    "contact_city": "Nantes",
    "contact_zip/postal_code": "44007",
    "contact_country": "France",
    "supplementary_file": "ftp://ftp.ncbi.nlm.nih.gov/geo/samples/GSM2696nnn/GSM2696611/suppl/GSM2696611_US82400123_253949440824_S01_GE1_107_Sep09_2_2.txt.gz",
    "data_row_count": "47264"
  },
  {
    "accession": "GSE100927",
    "title": "H103_90: Carotid artery_Control 14",
    "geo_accession": "GSM2696612",
    "status": "Public on Mar 07 2018",
    "submission_date": "Jul 07 2017",
    "last_update_date": "Mar 07 2018",
    "type": "RNA",
    "channel_count": "1",
    "source_name_ch1": "Control carotid artery",
    "organism_ch1": "Homo sapiens",
    "characteristics_ch1": "tissue: Control carotid artery",
    "characteristics_ch1_2": "gender: male",
    "molecule_ch1": "total RNA",
    "extract_protocol_ch1": "Total RNA was extracted using Macherey Nagel NucleoSpin columns. RNA was quantified using a NanoDrop-1000 spectrophotometer and quality was assessed using an Agilent 2200 TapeStation system.",
    "label_ch1": "Cy3",
    "label_protocol_ch1": "Cyanine-3 (Cy3) labeled cRNA was prepared from100 ng RNA using the Low Input QuickAmp Labeling Kit One-Color (Agilent) according to the manufacturer's instructions, followed by RNAeasy column purification (QIAGEN).  Dye incorporation and cRNA yield were checked with the NanoDrop ND-1000 Spectrophotometer.",
    "taxid_ch1": "9606",
    "hyb_protocol": "600 ng of Cy3-labeled cRNA (specific activity >6.0 pmol Cy3/ug cRNA) was fragmented at 60\u00b0C for 30 minutes in a reaction volume of 25 \u00b5l containing 1x Agilent fragmentation buffer and 2x Agilent blocking agent following the manufacturers instructions. On completion of the fragmentation reaction, 25 \u00b5l of 2x Agilent Hi-RPM hybridization buffer was added to the fragmentation mixture and hybridized to Agilent SurePrint G3 Human Gene Expression microarrays (G4851B) for 17 hours at 65\u00b0C in a rotating Agilent hybridization oven.  After hybridization, microarrays were washed 1 minute at room temperature with GE Wash Buffer 1 (Agilent) and 1 minute with 37\u00b0C GE Wash buffer 2 (Agilent). Next, microarrays were washed 30 seconds in acetonitrile and 30 seconds in Stabilization and Drying Solution.",
    "scan_protocol": "Slides were scanned immediately after washing on the Agilent G2565CA Microarray Scanner using one color scan setting for 8x60k array slides (Scan Area 61x21.6 mm, Scan resolution 3 \u00b5m, Dye channel is set to Green and Green PMT is set to 100%).",
    "description": "H103_90: H103_90: Carotid artery_Control 14",
    "data_processing": "The scanned images were analyzed with Feature Extraction Software 10.7.1.1 (Agilent) using default parameters (protocol GE1-107_Sep09 and Grid: 039494_D_F_20120628) to obtain background subtracted and spatially detrended Processed Signal intensities. Features flagged in Feature Extraction as Feature Non-uniform outliers were excluded. Data were normalized using R statistical software. Raw values of all probes on all arrays were normalized against a virtual median chip (median raw intensity per row) using a locally weighted scattered plot smoother analysis (LOWESS). Values for replicate probes were averaged. The data were filtered to remove probes with low intensity values.",
    "platform_id": "GPL17077",
    "contact_name": "Marja,,Steenman",
    "contact_email": "marja.steenman@inserm.fr",
    "contact_institute": "L'institut du thorax",
    "contact_address": "8 quai Moncousu",
    "contact_city": "Nantes",
    "contact_zip/postal_code": "44007",
    "contact_country": "France",
    "supplementary_file": "ftp://ftp.ncbi.nlm.nih.gov/geo/samples/GSM2696nnn/GSM2696612/suppl/GSM2696612_US82400123_253949440824_S01_GE1_107_Sep09_2_3.txt.gz",
    "data_row_count": "47264"
  },
  {
    "accession": "GSE100927",
    "title": "H104_154: Infra-popliteal artery_Control 01",
    "geo_accession": "GSM2696613",
    "status": "Public on Mar 07 2018",
    "submission_date": "Jul 07 2017",
    "last_update_date": "Mar 07 2018",
    "type": "RNA",
    "channel_count": "1",
    "source_name_ch1": "Control infra-popliteal artery",
    "organism_ch1": "Homo sapiens",
    "characteristics_ch1": "tissue: Control infra-popliteal artery",
    "characteristics_ch1_2": "gender: male",
    "molecule_ch1": "total RNA",
    "extract_protocol_ch1": "Total RNA was extracted using Macherey Nagel NucleoSpin columns. RNA was quantified using a NanoDrop-1000 spectrophotometer and quality was assessed using an Agilent 2200 TapeStation system.",
    "label_ch1": "Cy3",
    "label_protocol_ch1": "Cyanine-3 (Cy3) labeled cRNA was prepared from100 ng RNA using the Low Input QuickAmp Labeling Kit One-Color (Agilent) according to the manufacturer's instructions, followed by RNAeasy column purification (QIAGEN).  Dye incorporation and cRNA yield were checked with the NanoDrop ND-1000 Spectrophotometer.",
    "taxid_ch1": "9606",
    "hyb_protocol": "600 ng of Cy3-labeled cRNA (specific activity >6.0 pmol Cy3/ug cRNA) was fragmented at 60\u00b0C for 30 minutes in a reaction volume of 25 \u00b5l containing 1x Agilent fragmentation buffer and 2x Agilent blocking agent following the manufacturers instructions. On completion of the fragmentation reaction, 25 \u00b5l of 2x Agilent Hi-RPM hybridization buffer was added to the fragmentation mixture and hybridized to Agilent SurePrint G3 Human Gene Expression microarrays (G4851B) for 17 hours at 65\u00b0C in a rotating Agilent hybridization oven.  After hybridization, microarrays were washed 1 minute at room temperature with GE Wash Buffer 1 (Agilent) and 1 minute with 37\u00b0C GE Wash buffer 2 (Agilent). Next, microarrays were washed 30 seconds in acetonitrile and 30 seconds in Stabilization and Drying Solution.",
    "scan_protocol": "Slides were scanned immediately after washing on the Agilent G2565CA Microarray Scanner using one color scan setting for 8x60k array slides (Scan Area 61x21.6 mm, Scan resolution 3 \u00b5m, Dye channel is set to Green and Green PMT is set to 100%).",
    "description": "H104_154: H104_154: Infra-popliteal artery_Control 01",
    "data_processing": "The scanned images were analyzed with Feature Extraction Software 10.7.1.1 (Agilent) using default parameters (protocol GE1-107_Sep09 and Grid: 039494_D_F_20120628) to obtain background subtracted and spatially detrended Processed Signal intensities. Features flagged in Feature Extraction as Feature Non-uniform outliers were excluded. Data were normalized using R statistical software. Raw values of all probes on all arrays were normalized against a virtual median chip (median raw intensity per row) using a locally weighted scattered plot smoother analysis (LOWESS). Values for replicate probes were averaged. The data were filtered to remove probes with low intensity values.",
    "platform_id": "GPL17077",
    "contact_name": "Marja,,Steenman",
    "contact_email": "marja.steenman@inserm.fr",
    "contact_institute": "L'institut du thorax",
    "contact_address": "8 quai Moncousu",
    "contact_city": "Nantes",
    "contact_zip/postal_code": "44007",
    "contact_country": "France",
    "supplementary_file": "ftp://ftp.ncbi.nlm.nih.gov/geo/samples/GSM2696nnn/GSM2696613/suppl/GSM2696613_US82400123_253949440824_S01_GE1_107_Sep09_2_4.txt.gz",
    "data_row_count": "47264"
  },
  {
    "accession": "GSE100927",
    "title": "H105_25: Carotid artery_91",
    "geo_accession": "GSM2696614",
    "status": "Public on Mar 07 2018",
    "submission_date": "Jul 07 2017",
    "last_update_date": "Mar 07 2018",
    "type": "RNA",
    "channel_count": "1",
    "source_name_ch1": "Atherosclerotic carotid artery",
    "organism_ch1": "Homo sapiens",
    "characteristics_ch1": "tissue: Atherosclerotic carotid artery",
    "characteristics_ch1_2": "gender: male",
    "molecule_ch1": "total RNA",
    "extract_protocol_ch1": "Total RNA was extracted using Macherey Nagel NucleoSpin columns. RNA was quantified using a NanoDrop-1000 spectrophotometer and quality was assessed using an Agilent 2200 TapeStation system.",
    "label_ch1": "Cy3",
    "label_protocol_ch1": "Cyanine-3 (Cy3) labeled cRNA was prepared from100 ng RNA using the Low Input QuickAmp Labeling Kit One-Color (Agilent) according to the manufacturer's instructions, followed by RNAeasy column purification (QIAGEN).  Dye incorporation and cRNA yield were checked with the NanoDrop ND-1000 Spectrophotometer.",
    "taxid_ch1": "9606",
    "hyb_protocol": "600 ng of Cy3-labeled cRNA (specific activity >6.0 pmol Cy3/ug cRNA) was fragmented at 60\u00b0C for 30 minutes in a reaction volume of 25 \u00b5l containing 1x Agilent fragmentation buffer and 2x Agilent blocking agent following the manufacturers instructions. On completion of the fragmentation reaction, 25 \u00b5l of 2x Agilent Hi-RPM hybridization buffer was added to the fragmentation mixture and hybridized to Agilent SurePrint G3 Human Gene Expression microarrays (G4851B) for 17 hours at 65\u00b0C in a rotating Agilent hybridization oven.  After hybridization, microarrays were washed 1 minute at room temperature with GE Wash Buffer 1 (Agilent) and 1 minute with 37\u00b0C GE Wash buffer 2 (Agilent). Next, microarrays were washed 30 seconds in acetonitrile and 30 seconds in Stabilization and Drying Solution.",
    "scan_protocol": "Slides were scanned immediately after washing on the Agilent G2565CA Microarray Scanner using one color scan setting for 8x60k array slides (Scan Area 61x21.6 mm, Scan resolution 3 \u00b5m, Dye channel is set to Green and Green PMT is set to 100%).",
    "description": "H105_25: H105_25: Carotid artery_91",
    "data_processing": "The scanned images were analyzed with Feature Extraction Software 10.7.1.1 (Agilent) using default parameters (protocol GE1-107_Sep09 and Grid: 039494_D_F_20120628) to obtain background subtracted and spatially detrended Processed Signal intensities. Features flagged in Feature Extraction as Feature Non-uniform outliers were excluded. Data were normalized using R statistical software. Raw values of all probes on all arrays were normalized against a virtual median chip (median raw intensity per row) using a locally weighted scattered plot smoother analysis (LOWESS). Values for replicate probes were averaged. The data were filtered to remove probes with low intensity values.",
    "platform_id": "GPL17077",
    "contact_name": "Marja,,Steenman",
    "contact_email": "marja.steenman@inserm.fr",
    "contact_institute": "L'institut du thorax",
    "contact_address": "8 quai Moncousu",
    "contact_city": "Nantes",
    "contact_zip/postal_code": "44007",
    "contact_country": "France",
    "supplementary_file": "ftp://ftp.ncbi.nlm.nih.gov/geo/samples/GSM2696nnn/GSM2696614/suppl/GSM2696614_US82400123_253949440823_S01_GE1_107_Sep09_1_1.txt.gz",
    "data_row_count": "47264"
  },
  {
    "accession": "GSE100927",
    "title": "H106_89b: Carotid artery_Control 10",
    "geo_accession": "GSM2696615",
    "status": "Public on Mar 07 2018",
    "submission_date": "Jul 07 2017",
    "last_update_date": "Mar 07 2018",
    "type": "RNA",
    "channel_count": "1",
    "source_name_ch1": "Control carotid artery",
    "organism_ch1": "Homo sapiens",
    "characteristics_ch1": "tissue: Control carotid artery",
    "characteristics_ch1_2": "gender: male",
    "molecule_ch1": "total RNA",
    "extract_protocol_ch1": "Total RNA was extracted using Macherey Nagel NucleoSpin columns. RNA was quantified using a NanoDrop-1000 spectrophotometer and quality was assessed using an Agilent 2200 TapeStation system.",
    "label_ch1": "Cy3",
    "label_protocol_ch1": "Cyanine-3 (Cy3) labeled cRNA was prepared from100 ng RNA using the Low Input QuickAmp Labeling Kit One-Color (Agilent) according to the manufacturer's instructions, followed by RNAeasy column purification (QIAGEN).  Dye incorporation and cRNA yield were checked with the NanoDrop ND-1000 Spectrophotometer.",
    "taxid_ch1": "9606",
    "hyb_protocol": "600 ng of Cy3-labeled cRNA (specific activity >6.0 pmol Cy3/ug cRNA) was fragmented at 60\u00b0C for 30 minutes in a reaction volume of 25 \u00b5l containing 1x Agilent fragmentation buffer and 2x Agilent blocking agent following the manufacturers instructions. On completion of the fragmentation reaction, 25 \u00b5l of 2x Agilent Hi-RPM hybridization buffer was added to the fragmentation mixture and hybridized to Agilent SurePrint G3 Human Gene Expression microarrays (G4851B) for 17 hours at 65\u00b0C in a rotating Agilent hybridization oven.  After hybridization, microarrays were washed 1 minute at room temperature with GE Wash Buffer 1 (Agilent) and 1 minute with 37\u00b0C GE Wash buffer 2 (Agilent). Next, microarrays were washed 30 seconds in acetonitrile and 30 seconds in Stabilization and Drying Solution.",
    "scan_protocol": "Slides were scanned immediately after washing on the Agilent G2565CA Microarray Scanner using one color scan setting for 8x60k array slides (Scan Area 61x21.6 mm, Scan resolution 3 \u00b5m, Dye channel is set to Green and Green PMT is set to 100%).",
    "description": "H106_89b: H106_89b: Carotid artery_Control 10",
    "data_processing": "The scanned images were analyzed with Feature Extraction Software 10.7.1.1 (Agilent) using default parameters (protocol GE1-107_Sep09 and Grid: 039494_D_F_20120628) to obtain background subtracted and spatially detrended Processed Signal intensities. Features flagged in Feature Extraction as Feature Non-uniform outliers were excluded. Data were normalized using R statistical software. Raw values of all probes on all arrays were normalized against a virtual median chip (median raw intensity per row) using a locally weighted scattered plot smoother analysis (LOWESS). Values for replicate probes were averaged. The data were filtered to remove probes with low intensity values.",
    "platform_id": "GPL17077",
    "contact_name": "Marja,,Steenman",
    "contact_email": "marja.steenman@inserm.fr",
    "contact_institute": "L'institut du thorax",
    "contact_address": "8 quai Moncousu",
    "contact_city": "Nantes",
    "contact_zip/postal_code": "44007",
    "contact_country": "France",
    "supplementary_file": "ftp://ftp.ncbi.nlm.nih.gov/geo/samples/GSM2696nnn/GSM2696615/suppl/GSM2696615_US82400123_253949440823_S01_GE1_107_Sep09_1_2.txt.gz",
    "data_row_count": "47264"
  },
  {
    "accession": "GSE100927",
    "title": "H108_34: Infra-popliteal artery_Control 16",
    "geo_accession": "GSM2696616",
    "status": "Public on Mar 07 2018",
    "submission_date": "Jul 07 2017",
    "last_update_date": "Mar 07 2018",
    "type": "RNA",
    "channel_count": "1",
    "source_name_ch1": "Control infra-popliteal artery",
    "organism_ch1": "Homo sapiens",
    "characteristics_ch1": "tissue: Control infra-popliteal artery",
    "characteristics_ch1_2": "gender: male",
    "molecule_ch1": "total RNA",
    "extract_protocol_ch1": "Total RNA was extracted using Macherey Nagel NucleoSpin columns. RNA was quantified using a NanoDrop-1000 spectrophotometer and quality was assessed using an Agilent 2200 TapeStation system.",
    "label_ch1": "Cy3",
    "label_protocol_ch1": "Cyanine-3 (Cy3) labeled cRNA was prepared from100 ng RNA using the Low Input QuickAmp Labeling Kit One-Color (Agilent) according to the manufacturer's instructions, followed by RNAeasy column purification (QIAGEN).  Dye incorporation and cRNA yield were checked with the NanoDrop ND-1000 Spectrophotometer.",
    "taxid_ch1": "9606",
    "hyb_protocol": "600 ng of Cy3-labeled cRNA (specific activity >6.0 pmol Cy3/ug cRNA) was fragmented at 60\u00b0C for 30 minutes in a reaction volume of 25 \u00b5l containing 1x Agilent fragmentation buffer and 2x Agilent blocking agent following the manufacturers instructions. On completion of the fragmentation reaction, 25 \u00b5l of 2x Agilent Hi-RPM hybridization buffer was added to the fragmentation mixture and hybridized to Agilent SurePrint G3 Human Gene Expression microarrays (G4851B) for 17 hours at 65\u00b0C in a rotating Agilent hybridization oven.  After hybridization, microarrays were washed 1 minute at room temperature with GE Wash Buffer 1 (Agilent) and 1 minute with 37\u00b0C GE Wash buffer 2 (Agilent). Next, microarrays were washed 30 seconds in acetonitrile and 30 seconds in Stabilization and Drying Solution.",
    "scan_protocol": "Slides were scanned immediately after washing on the Agilent G2565CA Microarray Scanner using one color scan setting for 8x60k array slides (Scan Area 61x21.6 mm, Scan resolution 3 \u00b5m, Dye channel is set to Green and Green PMT is set to 100%).",
    "description": "H108_34: H108_34: Infra-popliteal artery_Control 16",
    "data_processing": "The scanned images were analyzed with Feature Extraction Software 10.7.1.1 (Agilent) using default parameters (protocol GE1-107_Sep09 and Grid: 039494_D_F_20120628) to obtain background subtracted and spatially detrended Processed Signal intensities. Features flagged in Feature Extraction as Feature Non-uniform outliers were excluded. Data were normalized using R statistical software. Raw values of all probes on all arrays were normalized against a virtual median chip (median raw intensity per row) using a locally weighted scattered plot smoother analysis (LOWESS). Values for replicate probes were averaged. The data were filtered to remove probes with low intensity values.",
    "platform_id": "GPL17077",
    "contact_name": "Marja,,Steenman",
    "contact_email": "marja.steenman@inserm.fr",
    "contact_institute": "L'institut du thorax",
    "contact_address": "8 quai Moncousu",
    "contact_city": "Nantes",
    "contact_zip/postal_code": "44007",
    "contact_country": "France",
    "supplementary_file": "ftp://ftp.ncbi.nlm.nih.gov/geo/samples/GSM2696nnn/GSM2696616/suppl/GSM2696616_US82400123_253949440823_S01_GE1_107_Sep09_1_4.txt.gz",
    "data_row_count": "47264"
  },
  {
    "accession": "GSE100927",
    "title": "H109_78: Carotid artery_Control 19",
    "geo_accession": "GSM2696617",
    "status": "Public on Mar 07 2018",
    "submission_date": "Jul 07 2017",
    "last_update_date": "Mar 07 2018",
    "type": "RNA",
    "channel_count": "1",
    "source_name_ch1": "Control carotid artery",
    "organism_ch1": "Homo sapiens",
    "characteristics_ch1": "tissue: Control carotid artery",
    "characteristics_ch1_2": "gender: male",
    "molecule_ch1": "total RNA",
    "extract_protocol_ch1": "Total RNA was extracted using Macherey Nagel NucleoSpin columns. RNA was quantified using a NanoDrop-1000 spectrophotometer and quality was assessed using an Agilent 2200 TapeStation system.",
    "label_ch1": "Cy3",
    "label_protocol_ch1": "Cyanine-3 (Cy3) labeled cRNA was prepared from100 ng RNA using the Low Input QuickAmp Labeling Kit One-Color (Agilent) according to the manufacturer's instructions, followed by RNAeasy column purification (QIAGEN).  Dye incorporation and cRNA yield were checked with the NanoDrop ND-1000 Spectrophotometer.",
    "taxid_ch1": "9606",
    "hyb_protocol": "600 ng of Cy3-labeled cRNA (specific activity >6.0 pmol Cy3/ug cRNA) was fragmented at 60\u00b0C for 30 minutes in a reaction volume of 25 \u00b5l containing 1x Agilent fragmentation buffer and 2x Agilent blocking agent following the manufacturers instructions. On completion of the fragmentation reaction, 25 \u00b5l of 2x Agilent Hi-RPM hybridization buffer was added to the fragmentation mixture and hybridized to Agilent SurePrint G3 Human Gene Expression microarrays (G4851B) for 17 hours at 65\u00b0C in a rotating Agilent hybridization oven.  After hybridization, microarrays were washed 1 minute at room temperature with GE Wash Buffer 1 (Agilent) and 1 minute with 37\u00b0C GE Wash buffer 2 (Agilent). Next, microarrays were washed 30 seconds in acetonitrile and 30 seconds in Stabilization and Drying Solution.",
    "scan_protocol": "Slides were scanned immediately after washing on the Agilent G2565CA Microarray Scanner using one color scan setting for 8x60k array slides (Scan Area 61x21.6 mm, Scan resolution 3 \u00b5m, Dye channel is set to Green and Green PMT is set to 100%).",
    "description": "H109_78: H109_78: Carotid artery_Control 19",
    "data_processing": "The scanned images were analyzed with Feature Extraction Software 10.7.1.1 (Agilent) using default parameters (protocol GE1-107_Sep09 and Grid: 039494_D_F_20120628) to obtain background subtracted and spatially detrended Processed Signal intensities. Features flagged in Feature Extraction as Feature Non-uniform outliers were excluded. Data were normalized using R statistical software. Raw values of all probes on all arrays were normalized against a virtual median chip (median raw intensity per row) using a locally weighted scattered plot smoother analysis (LOWESS). Values for replicate probes were averaged. The data were filtered to remove probes with low intensity values.",
    "platform_id": "GPL17077",
    "contact_name": "Marja,,Steenman",
    "contact_email": "marja.steenman@inserm.fr",
    "contact_institute": "L'institut du thorax",
    "contact_address": "8 quai Moncousu",
    "contact_city": "Nantes",
    "contact_zip/postal_code": "44007",
    "contact_country": "France",
    "supplementary_file": "ftp://ftp.ncbi.nlm.nih.gov/geo/samples/GSM2696nnn/GSM2696617/suppl/GSM2696617_US82400123_253949440823_S01_GE1_107_Sep09_2_1.txt.gz",
    "data_row_count": "47264"
  },
  {
    "accession": "GSE100927",
    "title": "H110_54: Carotid artery_Control 12",
    "geo_accession": "GSM2696618",
    "status": "Public on Mar 07 2018",
    "submission_date": "Jul 07 2017",
    "last_update_date": "Mar 07 2018",
    "type": "RNA",
    "channel_count": "1",
    "source_name_ch1": "Control carotid artery",
    "organism_ch1": "Homo sapiens",
    "characteristics_ch1": "tissue: Control carotid artery",
    "characteristics_ch1_2": "gender: female",
    "molecule_ch1": "total RNA",
    "extract_protocol_ch1": "Total RNA was extracted using Macherey Nagel NucleoSpin columns. RNA was quantified using a NanoDrop-1000 spectrophotometer and quality was assessed using an Agilent 2200 TapeStation system.",
    "label_ch1": "Cy3",
    "label_protocol_ch1": "Cyanine-3 (Cy3) labeled cRNA was prepared from100 ng RNA using the Low Input QuickAmp Labeling Kit One-Color (Agilent) according to the manufacturer's instructions, followed by RNAeasy column purification (QIAGEN).  Dye incorporation and cRNA yield were checked with the NanoDrop ND-1000 Spectrophotometer.",
    "taxid_ch1": "9606",
    "hyb_protocol": "600 ng of Cy3-labeled cRNA (specific activity >6.0 pmol Cy3/ug cRNA) was fragmented at 60\u00b0C for 30 minutes in a reaction volume of 25 \u00b5l containing 1x Agilent fragmentation buffer and 2x Agilent blocking agent following the manufacturers instructions. On completion of the fragmentation reaction, 25 \u00b5l of 2x Agilent Hi-RPM hybridization buffer was added to the fragmentation mixture and hybridized to Agilent SurePrint G3 Human Gene Expression microarrays (G4851B) for 17 hours at 65\u00b0C in a rotating Agilent hybridization oven.  After hybridization, microarrays were washed 1 minute at room temperature with GE Wash Buffer 1 (Agilent) and 1 minute with 37\u00b0C GE Wash buffer 2 (Agilent). Next, microarrays were washed 30 seconds in acetonitrile and 30 seconds in Stabilization and Drying Solution.",
    "scan_protocol": "Slides were scanned immediately after washing on the Agilent G2565CA Microarray Scanner using one color scan setting for 8x60k array slides (Scan Area 61x21.6 mm, Scan resolution 3 \u00b5m, Dye channel is set to Green and Green PMT is set to 100%).",
    "description": "H110_54: H110_54: Carotid artery_Control 12",
    "data_processing": "The scanned images were analyzed with Feature Extraction Software 10.7.1.1 (Agilent) using default parameters (protocol GE1-107_Sep09 and Grid: 039494_D_F_20120628) to obtain background subtracted and spatially detrended Processed Signal intensities. Features flagged in Feature Extraction as Feature Non-uniform outliers were excluded. Data were normalized using R statistical software. Raw values of all probes on all arrays were normalized against a virtual median chip (median raw intensity per row) using a locally weighted scattered plot smoother analysis (LOWESS). Values for replicate probes were averaged. The data were filtered to remove probes with low intensity values.",
    "platform_id": "GPL17077",
    "contact_name": "Marja,,Steenman",
    "contact_email": "marja.steenman@inserm.fr",
    "contact_institute": "L'institut du thorax",
    "contact_address": "8 quai Moncousu",
    "contact_city": "Nantes",
    "contact_zip/postal_code": "44007",
    "contact_country": "France",
    "supplementary_file": "ftp://ftp.ncbi.nlm.nih.gov/geo/samples/GSM2696nnn/GSM2696618/suppl/GSM2696618_US82400123_253949440823_S01_GE1_107_Sep09_2_2.txt.gz",
    "data_row_count": "47264"
  },
  {
    "accession": "GSE100927",
    "title": "H111_40: Infra-popliteal artery_1",
    "geo_accession": "GSM2696619",
    "status": "Public on Mar 07 2018",
    "submission_date": "Jul 07 2017",
    "last_update_date": "Mar 07 2018",
    "type": "RNA",
    "channel_count": "1",
    "source_name_ch1": "Atherosclerotic infra-popliteal artery",
    "organism_ch1": "Homo sapiens",
    "characteristics_ch1": "tissue: Atherosclerotic infra-popliteal artery",
    "characteristics_ch1_2": "gender: male",
    "molecule_ch1": "total RNA",
    "extract_protocol_ch1": "Total RNA was extracted using Macherey Nagel NucleoSpin columns. RNA was quantified using a NanoDrop-1000 spectrophotometer and quality was assessed using an Agilent 2200 TapeStation system.",
    "label_ch1": "Cy3",
    "label_protocol_ch1": "Cyanine-3 (Cy3) labeled cRNA was prepared from100 ng RNA using the Low Input QuickAmp Labeling Kit One-Color (Agilent) according to the manufacturer's instructions, followed by RNAeasy column purification (QIAGEN).  Dye incorporation and cRNA yield were checked with the NanoDrop ND-1000 Spectrophotometer.",
    "taxid_ch1": "9606",
    "hyb_protocol": "600 ng of Cy3-labeled cRNA (specific activity >6.0 pmol Cy3/ug cRNA) was fragmented at 60\u00b0C for 30 minutes in a reaction volume of 25 \u00b5l containing 1x Agilent fragmentation buffer and 2x Agilent blocking agent following the manufacturers instructions. On completion of the fragmentation reaction, 25 \u00b5l of 2x Agilent Hi-RPM hybridization buffer was added to the fragmentation mixture and hybridized to Agilent SurePrint G3 Human Gene Expression microarrays (G4851B) for 17 hours at 65\u00b0C in a rotating Agilent hybridization oven.  After hybridization, microarrays were washed 1 minute at room temperature with GE Wash Buffer 1 (Agilent) and 1 minute with 37\u00b0C GE Wash buffer 2 (Agilent). Next, microarrays were washed 30 seconds in acetonitrile and 30 seconds in Stabilization and Drying Solution.",
    "scan_protocol": "Slides were scanned immediately after washing on the Agilent G2565CA Microarray Scanner using one color scan setting for 8x60k array slides (Scan Area 61x21.6 mm, Scan resolution 3 \u00b5m, Dye channel is set to Green and Green PMT is set to 100%).",
    "description": "H111_40: H111_40: Infra-popliteal artery_1",
    "data_processing": "The scanned images were analyzed with Feature Extraction Software 10.7.1.1 (Agilent) using default parameters (protocol GE1-107_Sep09 and Grid: 039494_D_F_20120628) to obtain background subtracted and spatially detrended Processed Signal intensities. Features flagged in Feature Extraction as Feature Non-uniform outliers were excluded. Data were normalized using R statistical software. Raw values of all probes on all arrays were normalized against a virtual median chip (median raw intensity per row) using a locally weighted scattered plot smoother analysis (LOWESS). Values for replicate probes were averaged. The data were filtered to remove probes with low intensity values.",
    "platform_id": "GPL17077",
    "contact_name": "Marja,,Steenman",
    "contact_email": "marja.steenman@inserm.fr",
    "contact_institute": "L'institut du thorax",
    "contact_address": "8 quai Moncousu",
    "contact_city": "Nantes",
    "contact_zip/postal_code": "44007",
    "contact_country": "France",
    "supplementary_file": "ftp://ftp.ncbi.nlm.nih.gov/geo/samples/GSM2696nnn/GSM2696619/suppl/GSM2696619_US82400123_253949440823_S01_GE1_107_Sep09_2_3.txt.gz",
    "data_row_count": "47264"
  },
  {
    "accession": "GSE100927",
    "title": "H112_26: Carotid artery_10",
    "geo_accession": "GSM2696620",
    "status": "Public on Mar 07 2018",
    "submission_date": "Jul 07 2017",
    "last_update_date": "Mar 07 2018",
    "type": "RNA",
    "channel_count": "1",
    "source_name_ch1": "Atherosclerotic carotid artery",
    "organism_ch1": "Homo sapiens",
    "characteristics_ch1": "tissue: Atherosclerotic carotid artery",
    "characteristics_ch1_2": "gender: male",
    "molecule_ch1": "total RNA",
    "extract_protocol_ch1": "Total RNA was extracted using Macherey Nagel NucleoSpin columns. RNA was quantified using a NanoDrop-1000 spectrophotometer and quality was assessed using an Agilent 2200 TapeStation system.",
    "label_ch1": "Cy3",
    "label_protocol_ch1": "Cyanine-3 (Cy3) labeled cRNA was prepared from100 ng RNA using the Low Input QuickAmp Labeling Kit One-Color (Agilent) according to the manufacturer's instructions, followed by RNAeasy column purification (QIAGEN).  Dye incorporation and cRNA yield were checked with the NanoDrop ND-1000 Spectrophotometer.",
    "taxid_ch1": "9606",
    "hyb_protocol": "600 ng of Cy3-labeled cRNA (specific activity >6.0 pmol Cy3/ug cRNA) was fragmented at 60\u00b0C for 30 minutes in a reaction volume of 25 \u00b5l containing 1x Agilent fragmentation buffer and 2x Agilent blocking agent following the manufacturers instructions. On completion of the fragmentation reaction, 25 \u00b5l of 2x Agilent Hi-RPM hybridization buffer was added to the fragmentation mixture and hybridized to Agilent SurePrint G3 Human Gene Expression microarrays (G4851B) for 17 hours at 65\u00b0C in a rotating Agilent hybridization oven.  After hybridization, microarrays were washed 1 minute at room temperature with GE Wash Buffer 1 (Agilent) and 1 minute with 37\u00b0C GE Wash buffer 2 (Agilent). Next, microarrays were washed 30 seconds in acetonitrile and 30 seconds in Stabilization and Drying Solution.",
    "scan_protocol": "Slides were scanned immediately after washing on the Agilent G2565CA Microarray Scanner using one color scan setting for 8x60k array slides (Scan Area 61x21.6 mm, Scan resolution 3 \u00b5m, Dye channel is set to Green and Green PMT is set to 100%).",
    "description": "H112_26: H112_26: Carotid artery_10",
    "data_processing": "The scanned images were analyzed with Feature Extraction Software 10.7.1.1 (Agilent) using default parameters (protocol GE1-107_Sep09 and Grid: 039494_D_F_20120628) to obtain background subtracted and spatially detrended Processed Signal intensities. Features flagged in Feature Extraction as Feature Non-uniform outliers were excluded. Data were normalized using R statistical software. Raw values of all probes on all arrays were normalized against a virtual median chip (median raw intensity per row) using a locally weighted scattered plot smoother analysis (LOWESS). Values for replicate probes were averaged. The data were filtered to remove probes with low intensity values.",
    "platform_id": "GPL17077",
    "contact_name": "Marja,,Steenman",
    "contact_email": "marja.steenman@inserm.fr",
    "contact_institute": "L'institut du thorax",
    "contact_address": "8 quai Moncousu",
    "contact_city": "Nantes",
    "contact_zip/postal_code": "44007",
    "contact_country": "France",
    "supplementary_file": "ftp://ftp.ncbi.nlm.nih.gov/geo/samples/GSM2696nnn/GSM2696620/suppl/GSM2696620_US82400123_253949440823_S01_GE1_107_Sep09_2_4.txt.gz",
    "data_row_count": "47264"
  },
  {
    "accession": "GSE100927",
    "title": "H113_77: Carotid artery_Control 27",
    "geo_accession": "GSM2696621",
    "status": "Public on Mar 07 2018",
    "submission_date": "Jul 07 2017",
    "last_update_date": "Mar 07 2018",
    "type": "RNA",
    "channel_count": "1",
    "source_name_ch1": "Control carotid artery",
    "organism_ch1": "Homo sapiens",
    "characteristics_ch1": "tissue: Control carotid artery",
    "characteristics_ch1_2": "gender: female",
    "molecule_ch1": "total RNA",
    "extract_protocol_ch1": "Total RNA was extracted using Macherey Nagel NucleoSpin columns. RNA was quantified using a NanoDrop-1000 spectrophotometer and quality was assessed using an Agilent 2200 TapeStation system.",
    "label_ch1": "Cy3",
    "label_protocol_ch1": "Cyanine-3 (Cy3) labeled cRNA was prepared from100 ng RNA using the Low Input QuickAmp Labeling Kit One-Color (Agilent) according to the manufacturer's instructions, followed by RNAeasy column purification (QIAGEN).  Dye incorporation and cRNA yield were checked with the NanoDrop ND-1000 Spectrophotometer.",
    "taxid_ch1": "9606",
    "hyb_protocol": "600 ng of Cy3-labeled cRNA (specific activity >6.0 pmol Cy3/ug cRNA) was fragmented at 60\u00b0C for 30 minutes in a reaction volume of 25 \u00b5l containing 1x Agilent fragmentation buffer and 2x Agilent blocking agent following the manufacturers instructions. On completion of the fragmentation reaction, 25 \u00b5l of 2x Agilent Hi-RPM hybridization buffer was added to the fragmentation mixture and hybridized to Agilent SurePrint G3 Human Gene Expression microarrays (G4851B) for 17 hours at 65\u00b0C in a rotating Agilent hybridization oven.  After hybridization, microarrays were washed 1 minute at room temperature with GE Wash Buffer 1 (Agilent) and 1 minute with 37\u00b0C GE Wash buffer 2 (Agilent). Next, microarrays were washed 30 seconds in acetonitrile and 30 seconds in Stabilization and Drying Solution.",
    "scan_protocol": "Slides were scanned immediately after washing on the Agilent G2565CA Microarray Scanner using one color scan setting for 8x60k array slides (Scan Area 61x21.6 mm, Scan resolution 3 \u00b5m, Dye channel is set to Green and Green PMT is set to 100%).",
    "description": "H113_77: H113_77: Carotid artery_Control 27",
    "data_processing": "The scanned images were analyzed with Feature Extraction Software 10.7.1.1 (Agilent) using default parameters (protocol GE1-107_Sep09 and Grid: 039494_D_F_20120628) to obtain background subtracted and spatially detrended Processed Signal intensities. Features flagged in Feature Extraction as Feature Non-uniform outliers were excluded. Data were normalized using R statistical software. Raw values of all probes on all arrays were normalized against a virtual median chip (median raw intensity per row) using a locally weighted scattered plot smoother analysis (LOWESS). Values for replicate probes were averaged. The data were filtered to remove probes with low intensity values.",
    "platform_id": "GPL17077",
    "contact_name": "Marja,,Steenman",
    "contact_email": "marja.steenman@inserm.fr",
    "contact_institute": "L'institut du thorax",
    "contact_address": "8 quai Moncousu",
    "contact_city": "Nantes",
    "contact_zip/postal_code": "44007",
    "contact_country": "France",
    "supplementary_file": "ftp://ftp.ncbi.nlm.nih.gov/geo/samples/GSM2696nnn/GSM2696621/suppl/GSM2696621_US82400123_253949440822_S01_GE1_107_Sep09_1_1.txt.gz",
    "data_row_count": "47264"
  },
  {
    "accession": "GSE100927",
    "title": "H114_84: Carotid artery_84",
    "geo_accession": "GSM2696622",
    "status": "Public on Mar 07 2018",
    "submission_date": "Jul 07 2017",
    "last_update_date": "Mar 07 2018",
    "type": "RNA",
    "channel_count": "1",
    "source_name_ch1": "Atherosclerotic carotid artery",
    "organism_ch1": "Homo sapiens",
    "characteristics_ch1": "tissue: Atherosclerotic carotid artery",
    "characteristics_ch1_2": "gender: female",
    "molecule_ch1": "total RNA",
    "extract_protocol_ch1": "Total RNA was extracted using Macherey Nagel NucleoSpin columns. RNA was quantified using a NanoDrop-1000 spectrophotometer and quality was assessed using an Agilent 2200 TapeStation system.",
    "label_ch1": "Cy3",
    "label_protocol_ch1": "Cyanine-3 (Cy3) labeled cRNA was prepared from100 ng RNA using the Low Input QuickAmp Labeling Kit One-Color (Agilent) according to the manufacturer's instructions, followed by RNAeasy column purification (QIAGEN).  Dye incorporation and cRNA yield were checked with the NanoDrop ND-1000 Spectrophotometer.",
    "taxid_ch1": "9606",
    "hyb_protocol": "600 ng of Cy3-labeled cRNA (specific activity >6.0 pmol Cy3/ug cRNA) was fragmented at 60\u00b0C for 30 minutes in a reaction volume of 25 \u00b5l containing 1x Agilent fragmentation buffer and 2x Agilent blocking agent following the manufacturers instructions. On completion of the fragmentation reaction, 25 \u00b5l of 2x Agilent Hi-RPM hybridization buffer was added to the fragmentation mixture and hybridized to Agilent SurePrint G3 Human Gene Expression microarrays (G4851B) for 17 hours at 65\u00b0C in a rotating Agilent hybridization oven.  After hybridization, microarrays were washed 1 minute at room temperature with GE Wash Buffer 1 (Agilent) and 1 minute with 37\u00b0C GE Wash buffer 2 (Agilent). Next, microarrays were washed 30 seconds in acetonitrile and 30 seconds in Stabilization and Drying Solution.",
    "scan_protocol": "Slides were scanned immediately after washing on the Agilent G2565CA Microarray Scanner using one color scan setting for 8x60k array slides (Scan Area 61x21.6 mm, Scan resolution 3 \u00b5m, Dye channel is set to Green and Green PMT is set to 100%).",
    "description": "H114_84: H114_84: Carotid artery_84",
    "data_processing": "The scanned images were analyzed with Feature Extraction Software 10.7.1.1 (Agilent) using default parameters (protocol GE1-107_Sep09 and Grid: 039494_D_F_20120628) to obtain background subtracted and spatially detrended Processed Signal intensities. Features flagged in Feature Extraction as Feature Non-uniform outliers were excluded. Data were normalized using R statistical software. Raw values of all probes on all arrays were normalized against a virtual median chip (median raw intensity per row) using a locally weighted scattered plot smoother analysis (LOWESS). Values for replicate probes were averaged. The data were filtered to remove probes with low intensity values.",
    "platform_id": "GPL17077",
    "contact_name": "Marja,,Steenman",
    "contact_email": "marja.steenman@inserm.fr",
    "contact_institute": "L'institut du thorax",
    "contact_address": "8 quai Moncousu",
    "contact_city": "Nantes",
    "contact_zip/postal_code": "44007",
    "contact_country": "France",
    "supplementary_file": "ftp://ftp.ncbi.nlm.nih.gov/geo/samples/GSM2696nnn/GSM2696622/suppl/GSM2696622_US82400123_253949440822_S01_GE1_107_Sep09_1_2.txt.gz",
    "data_row_count": "47264"
  },
  {
    "accession": "GSE100927",
    "title": "H116_49: Carotid artery_2",
    "geo_accession": "GSM2696623",
    "status": "Public on Mar 07 2018",
    "submission_date": "Jul 07 2017",
    "last_update_date": "Mar 07 2018",
    "type": "RNA",
    "channel_count": "1",
    "source_name_ch1": "Atherosclerotic carotid artery",
    "organism_ch1": "Homo sapiens",
    "characteristics_ch1": "tissue: Atherosclerotic carotid artery",
    "characteristics_ch1_2": "gender: male",
    "molecule_ch1": "total RNA",
    "extract_protocol_ch1": "Total RNA was extracted using Macherey Nagel NucleoSpin columns. RNA was quantified using a NanoDrop-1000 spectrophotometer and quality was assessed using an Agilent 2200 TapeStation system.",
    "label_ch1": "Cy3",
    "label_protocol_ch1": "Cyanine-3 (Cy3) labeled cRNA was prepared from100 ng RNA using the Low Input QuickAmp Labeling Kit One-Color (Agilent) according to the manufacturer's instructions, followed by RNAeasy column purification (QIAGEN).  Dye incorporation and cRNA yield were checked with the NanoDrop ND-1000 Spectrophotometer.",
    "taxid_ch1": "9606",
    "hyb_protocol": "600 ng of Cy3-labeled cRNA (specific activity >6.0 pmol Cy3/ug cRNA) was fragmented at 60\u00b0C for 30 minutes in a reaction volume of 25 \u00b5l containing 1x Agilent fragmentation buffer and 2x Agilent blocking agent following the manufacturers instructions. On completion of the fragmentation reaction, 25 \u00b5l of 2x Agilent Hi-RPM hybridization buffer was added to the fragmentation mixture and hybridized to Agilent SurePrint G3 Human Gene Expression microarrays (G4851B) for 17 hours at 65\u00b0C in a rotating Agilent hybridization oven.  After hybridization, microarrays were washed 1 minute at room temperature with GE Wash Buffer 1 (Agilent) and 1 minute with 37\u00b0C GE Wash buffer 2 (Agilent). Next, microarrays were washed 30 seconds in acetonitrile and 30 seconds in Stabilization and Drying Solution.",
    "scan_protocol": "Slides were scanned immediately after washing on the Agilent G2565CA Microarray Scanner using one color scan setting for 8x60k array slides (Scan Area 61x21.6 mm, Scan resolution 3 \u00b5m, Dye channel is set to Green and Green PMT is set to 100%).",
    "description": "H116_49: H116_49: Carotid artery_2",
    "data_processing": "The scanned images were analyzed with Feature Extraction Software 10.7.1.1 (Agilent) using default parameters (protocol GE1-107_Sep09 and Grid: 039494_D_F_20120628) to obtain background subtracted and spatially detrended Processed Signal intensities. Features flagged in Feature Extraction as Feature Non-uniform outliers were excluded. Data were normalized using R statistical software. Raw values of all probes on all arrays were normalized against a virtual median chip (median raw intensity per row) using a locally weighted scattered plot smoother analysis (LOWESS). Values for replicate probes were averaged. The data were filtered to remove probes with low intensity values.",
    "platform_id": "GPL17077",
    "contact_name": "Marja,,Steenman",
    "contact_email": "marja.steenman@inserm.fr",
    "contact_institute": "L'institut du thorax",
    "contact_address": "8 quai Moncousu",
    "contact_city": "Nantes",
    "contact_zip/postal_code": "44007",
    "contact_country": "France",
    "supplementary_file": "ftp://ftp.ncbi.nlm.nih.gov/geo/samples/GSM2696nnn/GSM2696623/suppl/GSM2696623_US82400123_253949440822_S01_GE1_107_Sep09_1_4.txt.gz",
    "data_row_count": "47264"
  },
  {
    "accession": "GSE100927",
    "title": "H117_56: Femoral artery_Control 08",
    "geo_accession": "GSM2696624",
    "status": "Public on Mar 07 2018",
    "submission_date": "Jul 07 2017",
    "last_update_date": "Mar 07 2018",
    "type": "RNA",
    "channel_count": "1",
    "source_name_ch1": "Control femoral artery",
    "organism_ch1": "Homo sapiens",
    "characteristics_ch1": "tissue: Control femoral artery",
    "characteristics_ch1_2": "gender: male",
    "molecule_ch1": "total RNA",
    "extract_protocol_ch1": "Total RNA was extracted using Macherey Nagel NucleoSpin columns. RNA was quantified using a NanoDrop-1000 spectrophotometer and quality was assessed using an Agilent 2200 TapeStation system.",
    "label_ch1": "Cy3",
    "label_protocol_ch1": "Cyanine-3 (Cy3) labeled cRNA was prepared from100 ng RNA using the Low Input QuickAmp Labeling Kit One-Color (Agilent) according to the manufacturer's instructions, followed by RNAeasy column purification (QIAGEN).  Dye incorporation and cRNA yield were checked with the NanoDrop ND-1000 Spectrophotometer.",
    "taxid_ch1": "9606",
    "hyb_protocol": "600 ng of Cy3-labeled cRNA (specific activity >6.0 pmol Cy3/ug cRNA) was fragmented at 60\u00b0C for 30 minutes in a reaction volume of 25 \u00b5l containing 1x Agilent fragmentation buffer and 2x Agilent blocking agent following the manufacturers instructions. On completion of the fragmentation reaction, 25 \u00b5l of 2x Agilent Hi-RPM hybridization buffer was added to the fragmentation mixture and hybridized to Agilent SurePrint G3 Human Gene Expression microarrays (G4851B) for 17 hours at 65\u00b0C in a rotating Agilent hybridization oven.  After hybridization, microarrays were washed 1 minute at room temperature with GE Wash Buffer 1 (Agilent) and 1 minute with 37\u00b0C GE Wash buffer 2 (Agilent). Next, microarrays were washed 30 seconds in acetonitrile and 30 seconds in Stabilization and Drying Solution.",
    "scan_protocol": "Slides were scanned immediately after washing on the Agilent G2565CA Microarray Scanner using one color scan setting for 8x60k array slides (Scan Area 61x21.6 mm, Scan resolution 3 \u00b5m, Dye channel is set to Green and Green PMT is set to 100%).",
    "description": "H117_56: H117_56: Femoral artery_Control 08",
    "data_processing": "The scanned images were analyzed with Feature Extraction Software 10.7.1.1 (Agilent) using default parameters (protocol GE1-107_Sep09 and Grid: 039494_D_F_20120628) to obtain background subtracted and spatially detrended Processed Signal intensities. Features flagged in Feature Extraction as Feature Non-uniform outliers were excluded. Data were normalized using R statistical software. Raw values of all probes on all arrays were normalized against a virtual median chip (median raw intensity per row) using a locally weighted scattered plot smoother analysis (LOWESS). Values for replicate probes were averaged. The data were filtered to remove probes with low intensity values.",
    "platform_id": "GPL17077",
    "contact_name": "Marja,,Steenman",
    "contact_email": "marja.steenman@inserm.fr",
    "contact_institute": "L'institut du thorax",
    "contact_address": "8 quai Moncousu",
    "contact_city": "Nantes",
    "contact_zip/postal_code": "44007",
    "contact_country": "France",
    "supplementary_file": "ftp://ftp.ncbi.nlm.nih.gov/geo/samples/GSM2696nnn/GSM2696624/suppl/GSM2696624_US82400123_253949440822_S01_GE1_107_Sep09_2_1.txt.gz",
    "data_row_count": "47264"
  },
  {
    "accession": "GSE100927",
    "title": "H121_92: Femoral artery_Control 21",
    "geo_accession": "GSM2696625",
    "status": "Public on Mar 07 2018",
    "submission_date": "Jul 07 2017",
    "last_update_date": "Mar 07 2018",
    "type": "RNA",
    "channel_count": "1",
    "source_name_ch1": "Control femoral artery",
    "organism_ch1": "Homo sapiens",
    "characteristics_ch1": "tissue: Control femoral artery",
    "characteristics_ch1_2": "gender: male",
    "molecule_ch1": "total RNA",
    "extract_protocol_ch1": "Total RNA was extracted using Macherey Nagel NucleoSpin columns. RNA was quantified using a NanoDrop-1000 spectrophotometer and quality was assessed using an Agilent 2200 TapeStation system.",
    "label_ch1": "Cy3",
    "label_protocol_ch1": "Cyanine-3 (Cy3) labeled cRNA was prepared from100 ng RNA using the Low Input QuickAmp Labeling Kit One-Color (Agilent) according to the manufacturer's instructions, followed by RNAeasy column purification (QIAGEN).  Dye incorporation and cRNA yield were checked with the NanoDrop ND-1000 Spectrophotometer.",
    "taxid_ch1": "9606",
    "hyb_protocol": "600 ng of Cy3-labeled cRNA (specific activity >6.0 pmol Cy3/ug cRNA) was fragmented at 60\u00b0C for 30 minutes in a reaction volume of 25 \u00b5l containing 1x Agilent fragmentation buffer and 2x Agilent blocking agent following the manufacturers instructions. On completion of the fragmentation reaction, 25 \u00b5l of 2x Agilent Hi-RPM hybridization buffer was added to the fragmentation mixture and hybridized to Agilent SurePrint G3 Human Gene Expression microarrays (G4851B) for 17 hours at 65\u00b0C in a rotating Agilent hybridization oven.  After hybridization, microarrays were washed 1 minute at room temperature with GE Wash Buffer 1 (Agilent) and 1 minute with 37\u00b0C GE Wash buffer 2 (Agilent). Next, microarrays were washed 30 seconds in acetonitrile and 30 seconds in Stabilization and Drying Solution.",
    "scan_protocol": "Slides were scanned immediately after washing on the Agilent G2565CA Microarray Scanner using one color scan setting for 8x60k array slides (Scan Area 61x21.6 mm, Scan resolution 3 \u00b5m, Dye channel is set to Green and Green PMT is set to 100%).",
    "description": "H121_92: H121_92: Femoral artery_Control 21",
    "data_processing": "The scanned images were analyzed with Feature Extraction Software 10.7.1.1 (Agilent) using default parameters (protocol GE1-107_Sep09 and Grid: 039494_D_F_20120628) to obtain background subtracted and spatially detrended Processed Signal intensities. Features flagged in Feature Extraction as Feature Non-uniform outliers were excluded. Data were normalized using R statistical software. Raw values of all probes on all arrays were normalized against a virtual median chip (median raw intensity per row) using a locally weighted scattered plot smoother analysis (LOWESS). Values for replicate probes were averaged. The data were filtered to remove probes with low intensity values.",
    "platform_id": "GPL17077",
    "contact_name": "Marja,,Steenman",
    "contact_email": "marja.steenman@inserm.fr",
    "contact_institute": "L'institut du thorax",
    "contact_address": "8 quai Moncousu",
    "contact_city": "Nantes",
    "contact_zip/postal_code": "44007",
    "contact_country": "France",
    "supplementary_file": "ftp://ftp.ncbi.nlm.nih.gov/geo/samples/GSM2696nnn/GSM2696625/suppl/GSM2696625_US82400123_253949440797_S01_GE1_107_Sep09_1_1.txt.gz",
    "data_row_count": "47264"
  },
  {
    "accession": "GSE100927",
    "title": "H122_169: Femoral artery_11",
    "geo_accession": "GSM2696626",
    "status": "Public on Mar 07 2018",
    "submission_date": "Jul 07 2017",
    "last_update_date": "Mar 07 2018",
    "type": "RNA",
    "channel_count": "1",
    "source_name_ch1": "Atherosclerotic femoral artery",
    "organism_ch1": "Homo sapiens",
    "characteristics_ch1": "tissue: Atherosclerotic femoral artery",
    "characteristics_ch1_2": "gender: male",
    "molecule_ch1": "total RNA",
    "extract_protocol_ch1": "Total RNA was extracted using Macherey Nagel NucleoSpin columns. RNA was quantified using a NanoDrop-1000 spectrophotometer and quality was assessed using an Agilent 2200 TapeStation system.",
    "label_ch1": "Cy3",
    "label_protocol_ch1": "Cyanine-3 (Cy3) labeled cRNA was prepared from100 ng RNA using the Low Input QuickAmp Labeling Kit One-Color (Agilent) according to the manufacturer's instructions, followed by RNAeasy column purification (QIAGEN).  Dye incorporation and cRNA yield were checked with the NanoDrop ND-1000 Spectrophotometer.",
    "taxid_ch1": "9606",
    "hyb_protocol": "600 ng of Cy3-labeled cRNA (specific activity >6.0 pmol Cy3/ug cRNA) was fragmented at 60\u00b0C for 30 minutes in a reaction volume of 25 \u00b5l containing 1x Agilent fragmentation buffer and 2x Agilent blocking agent following the manufacturers instructions. On completion of the fragmentation reaction, 25 \u00b5l of 2x Agilent Hi-RPM hybridization buffer was added to the fragmentation mixture and hybridized to Agilent SurePrint G3 Human Gene Expression microarrays (G4851B) for 17 hours at 65\u00b0C in a rotating Agilent hybridization oven.  After hybridization, microarrays were washed 1 minute at room temperature with GE Wash Buffer 1 (Agilent) and 1 minute with 37\u00b0C GE Wash buffer 2 (Agilent). Next, microarrays were washed 30 seconds in acetonitrile and 30 seconds in Stabilization and Drying Solution.",
    "scan_protocol": "Slides were scanned immediately after washing on the Agilent G2565CA Microarray Scanner using one color scan setting for 8x60k array slides (Scan Area 61x21.6 mm, Scan resolution 3 \u00b5m, Dye channel is set to Green and Green PMT is set to 100%).",
    "description": "H122_169: H122_169: Femoral artery_11",
    "data_processing": "The scanned images were analyzed with Feature Extraction Software 10.7.1.1 (Agilent) using default parameters (protocol GE1-107_Sep09 and Grid: 039494_D_F_20120628) to obtain background subtracted and spatially detrended Processed Signal intensities. Features flagged in Feature Extraction as Feature Non-uniform outliers were excluded. Data were normalized using R statistical software. Raw values of all probes on all arrays were normalized against a virtual median chip (median raw intensity per row) using a locally weighted scattered plot smoother analysis (LOWESS). Values for replicate probes were averaged. The data were filtered to remove probes with low intensity values.",
    "platform_id": "GPL17077",
    "contact_name": "Marja,,Steenman",
    "contact_email": "marja.steenman@inserm.fr",
    "contact_institute": "L'institut du thorax",
    "contact_address": "8 quai Moncousu",
    "contact_city": "Nantes",
    "contact_zip/postal_code": "44007",
    "contact_country": "France",
    "supplementary_file": "ftp://ftp.ncbi.nlm.nih.gov/geo/samples/GSM2696nnn/GSM2696626/suppl/GSM2696626_US82400123_253949440797_S01_GE1_107_Sep09_1_2.txt.gz",
    "data_row_count": "47264"
  },
  {
    "accession": "GSE100927",
    "title": "H123_1: Carotid artery_Control 22",
    "geo_accession": "GSM2696627",
    "status": "Public on Mar 07 2018",
    "submission_date": "Jul 07 2017",
    "last_update_date": "Mar 07 2018",
    "type": "RNA",
    "channel_count": "1",
    "source_name_ch1": "Control carotid artery",
    "organism_ch1": "Homo sapiens",
    "characteristics_ch1": "tissue: Control carotid artery",
    "characteristics_ch1_2": "gender: male",
    "molecule_ch1": "total RNA",
    "extract_protocol_ch1": "Total RNA was extracted using Macherey Nagel NucleoSpin columns. RNA was quantified using a NanoDrop-1000 spectrophotometer and quality was assessed using an Agilent 2200 TapeStation system.",
    "label_ch1": "Cy3",
    "label_protocol_ch1": "Cyanine-3 (Cy3) labeled cRNA was prepared from100 ng RNA using the Low Input QuickAmp Labeling Kit One-Color (Agilent) according to the manufacturer's instructions, followed by RNAeasy column purification (QIAGEN).  Dye incorporation and cRNA yield were checked with the NanoDrop ND-1000 Spectrophotometer.",
    "taxid_ch1": "9606",
    "hyb_protocol": "600 ng of Cy3-labeled cRNA (specific activity >6.0 pmol Cy3/ug cRNA) was fragmented at 60\u00b0C for 30 minutes in a reaction volume of 25 \u00b5l containing 1x Agilent fragmentation buffer and 2x Agilent blocking agent following the manufacturers instructions. On completion of the fragmentation reaction, 25 \u00b5l of 2x Agilent Hi-RPM hybridization buffer was added to the fragmentation mixture and hybridized to Agilent SurePrint G3 Human Gene Expression microarrays (G4851B) for 17 hours at 65\u00b0C in a rotating Agilent hybridization oven.  After hybridization, microarrays were washed 1 minute at room temperature with GE Wash Buffer 1 (Agilent) and 1 minute with 37\u00b0C GE Wash buffer 2 (Agilent). Next, microarrays were washed 30 seconds in acetonitrile and 30 seconds in Stabilization and Drying Solution.",
    "scan_protocol": "Slides were scanned immediately after washing on the Agilent G2565CA Microarray Scanner using one color scan setting for 8x60k array slides (Scan Area 61x21.6 mm, Scan resolution 3 \u00b5m, Dye channel is set to Green and Green PMT is set to 100%).",
    "description": "H123_1: H123_1: Carotid artery_Control 22",
    "data_processing": "The scanned images were analyzed with Feature Extraction Software 10.7.1.1 (Agilent) using default parameters (protocol GE1-107_Sep09 and Grid: 039494_D_F_20120628) to obtain background subtracted and spatially detrended Processed Signal intensities. Features flagged in Feature Extraction as Feature Non-uniform outliers were excluded. Data were normalized using R statistical software. Raw values of all probes on all arrays were normalized against a virtual median chip (median raw intensity per row) using a locally weighted scattered plot smoother analysis (LOWESS). Values for replicate probes were averaged. The data were filtered to remove probes with low intensity values.",
    "platform_id": "GPL17077",
    "contact_name": "Marja,,Steenman",
    "contact_email": "marja.steenman@inserm.fr",
    "contact_institute": "L'institut du thorax",
    "contact_address": "8 quai Moncousu",
    "contact_city": "Nantes",
    "contact_zip/postal_code": "44007",
    "contact_country": "France",
    "supplementary_file": "ftp://ftp.ncbi.nlm.nih.gov/geo/samples/GSM2696nnn/GSM2696627/suppl/GSM2696627_US82400123_253949440797_S01_GE1_107_Sep09_1_3.txt.gz",
    "data_row_count": "47264"
  },
  {
    "accession": "GSE100927",
    "title": "H126_146: Carotid artery_27",
    "geo_accession": "GSM2696628",
    "status": "Public on Mar 07 2018",
    "submission_date": "Jul 07 2017",
    "last_update_date": "Mar 07 2018",
    "type": "RNA",
    "channel_count": "1",
    "source_name_ch1": "Atherosclerotic carotid artery",
    "organism_ch1": "Homo sapiens",
    "characteristics_ch1": "tissue: Atherosclerotic carotid artery",
    "characteristics_ch1_2": "gender: male",
    "molecule_ch1": "total RNA",
    "extract_protocol_ch1": "Total RNA was extracted using Macherey Nagel NucleoSpin columns. RNA was quantified using a NanoDrop-1000 spectrophotometer and quality was assessed using an Agilent 2200 TapeStation system.",
    "label_ch1": "Cy3",
    "label_protocol_ch1": "Cyanine-3 (Cy3) labeled cRNA was prepared from100 ng RNA using the Low Input QuickAmp Labeling Kit One-Color (Agilent) according to the manufacturer's instructions, followed by RNAeasy column purification (QIAGEN).  Dye incorporation and cRNA yield were checked with the NanoDrop ND-1000 Spectrophotometer.",
    "taxid_ch1": "9606",
    "hyb_protocol": "600 ng of Cy3-labeled cRNA (specific activity >6.0 pmol Cy3/ug cRNA) was fragmented at 60\u00b0C for 30 minutes in a reaction volume of 25 \u00b5l containing 1x Agilent fragmentation buffer and 2x Agilent blocking agent following the manufacturers instructions. On completion of the fragmentation reaction, 25 \u00b5l of 2x Agilent Hi-RPM hybridization buffer was added to the fragmentation mixture and hybridized to Agilent SurePrint G3 Human Gene Expression microarrays (G4851B) for 17 hours at 65\u00b0C in a rotating Agilent hybridization oven.  After hybridization, microarrays were washed 1 minute at room temperature with GE Wash Buffer 1 (Agilent) and 1 minute with 37\u00b0C GE Wash buffer 2 (Agilent). Next, microarrays were washed 30 seconds in acetonitrile and 30 seconds in Stabilization and Drying Solution.",
    "scan_protocol": "Slides were scanned immediately after washing on the Agilent G2565CA Microarray Scanner using one color scan setting for 8x60k array slides (Scan Area 61x21.6 mm, Scan resolution 3 \u00b5m, Dye channel is set to Green and Green PMT is set to 100%).",
    "description": "H126_146: H126_146: Carotid artery_27",
    "data_processing": "The scanned images were analyzed with Feature Extraction Software 10.7.1.1 (Agilent) using default parameters (protocol GE1-107_Sep09 and Grid: 039494_D_F_20120628) to obtain background subtracted and spatially detrended Processed Signal intensities. Features flagged in Feature Extraction as Feature Non-uniform outliers were excluded. Data were normalized using R statistical software. Raw values of all probes on all arrays were normalized against a virtual median chip (median raw intensity per row) using a locally weighted scattered plot smoother analysis (LOWESS). Values for replicate probes were averaged. The data were filtered to remove probes with low intensity values.",
    "platform_id": "GPL17077",
    "contact_name": "Marja,,Steenman",
    "contact_email": "marja.steenman@inserm.fr",
    "contact_institute": "L'institut du thorax",
    "contact_address": "8 quai Moncousu",
    "contact_city": "Nantes",
    "contact_zip/postal_code": "44007",
    "contact_country": "France",
    "supplementary_file": "ftp://ftp.ncbi.nlm.nih.gov/geo/samples/GSM2696nnn/GSM2696628/suppl/GSM2696628_US82400123_253949440797_S01_GE1_107_Sep09_2_2.txt.gz",
    "data_row_count": "47264"
  },
  {
    "accession": "GSE100927",
    "title": "H128_73: Femoral artery_25",
    "geo_accession": "GSM2696629",
    "status": "Public on Mar 07 2018",
    "submission_date": "Jul 07 2017",
    "last_update_date": "Mar 07 2018",
    "type": "RNA",
    "channel_count": "1",
    "source_name_ch1": "Atherosclerotic femoral artery",
    "organism_ch1": "Homo sapiens",
    "characteristics_ch1": "tissue: Atherosclerotic femoral artery",
    "characteristics_ch1_2": "gender: male",
    "molecule_ch1": "total RNA",
    "extract_protocol_ch1": "Total RNA was extracted using Macherey Nagel NucleoSpin columns. RNA was quantified using a NanoDrop-1000 spectrophotometer and quality was assessed using an Agilent 2200 TapeStation system.",
    "label_ch1": "Cy3",
    "label_protocol_ch1": "Cyanine-3 (Cy3) labeled cRNA was prepared from100 ng RNA using the Low Input QuickAmp Labeling Kit One-Color (Agilent) according to the manufacturer's instructions, followed by RNAeasy column purification (QIAGEN).  Dye incorporation and cRNA yield were checked with the NanoDrop ND-1000 Spectrophotometer.",
    "taxid_ch1": "9606",
    "hyb_protocol": "600 ng of Cy3-labeled cRNA (specific activity >6.0 pmol Cy3/ug cRNA) was fragmented at 60\u00b0C for 30 minutes in a reaction volume of 25 \u00b5l containing 1x Agilent fragmentation buffer and 2x Agilent blocking agent following the manufacturers instructions. On completion of the fragmentation reaction, 25 \u00b5l of 2x Agilent Hi-RPM hybridization buffer was added to the fragmentation mixture and hybridized to Agilent SurePrint G3 Human Gene Expression microarrays (G4851B) for 17 hours at 65\u00b0C in a rotating Agilent hybridization oven.  After hybridization, microarrays were washed 1 minute at room temperature with GE Wash Buffer 1 (Agilent) and 1 minute with 37\u00b0C GE Wash buffer 2 (Agilent). Next, microarrays were washed 30 seconds in acetonitrile and 30 seconds in Stabilization and Drying Solution.",
    "scan_protocol": "Slides were scanned immediately after washing on the Agilent G2565CA Microarray Scanner using one color scan setting for 8x60k array slides (Scan Area 61x21.6 mm, Scan resolution 3 \u00b5m, Dye channel is set to Green and Green PMT is set to 100%).",
    "description": "H128_73: H128_73: Femoral artery_25",
    "data_processing": "The scanned images were analyzed with Feature Extraction Software 10.7.1.1 (Agilent) using default parameters (protocol GE1-107_Sep09 and Grid: 039494_D_F_20120628) to obtain background subtracted and spatially detrended Processed Signal intensities. Features flagged in Feature Extraction as Feature Non-uniform outliers were excluded. Data were normalized using R statistical software. Raw values of all probes on all arrays were normalized against a virtual median chip (median raw intensity per row) using a locally weighted scattered plot smoother analysis (LOWESS). Values for replicate probes were averaged. The data were filtered to remove probes with low intensity values.",
    "platform_id": "GPL17077",
    "contact_name": "Marja,,Steenman",
    "contact_email": "marja.steenman@inserm.fr",
    "contact_institute": "L'institut du thorax",
    "contact_address": "8 quai Moncousu",
    "contact_city": "Nantes",
    "contact_zip/postal_code": "44007",
    "contact_country": "France",
    "supplementary_file": "ftp://ftp.ncbi.nlm.nih.gov/geo/samples/GSM2696nnn/GSM2696629/suppl/GSM2696629_US82400123_253949440797_S01_GE1_107_Sep09_2_4.txt.gz",
    "data_row_count": "47264"
  },
  {
    "accession": "GSE100927",
    "title": "H129_168: Carotid artery_82",
    "geo_accession": "GSM2696630",
    "status": "Public on Mar 07 2018",
    "submission_date": "Jul 07 2017",
    "last_update_date": "Mar 07 2018",
    "type": "RNA",
    "channel_count": "1",
    "source_name_ch1": "Atherosclerotic carotid artery",
    "organism_ch1": "Homo sapiens",
    "characteristics_ch1": "tissue: Atherosclerotic carotid artery",
    "characteristics_ch1_2": "gender: male",
    "molecule_ch1": "total RNA",
    "extract_protocol_ch1": "Total RNA was extracted using Macherey Nagel NucleoSpin columns. RNA was quantified using a NanoDrop-1000 spectrophotometer and quality was assessed using an Agilent 2200 TapeStation system.",
    "label_ch1": "Cy3",
    "label_protocol_ch1": "Cyanine-3 (Cy3) labeled cRNA was prepared from100 ng RNA using the Low Input QuickAmp Labeling Kit One-Color (Agilent) according to the manufacturer's instructions, followed by RNAeasy column purification (QIAGEN).  Dye incorporation and cRNA yield were checked with the NanoDrop ND-1000 Spectrophotometer.",
    "taxid_ch1": "9606",
    "hyb_protocol": "600 ng of Cy3-labeled cRNA (specific activity >6.0 pmol Cy3/ug cRNA) was fragmented at 60\u00b0C for 30 minutes in a reaction volume of 25 \u00b5l containing 1x Agilent fragmentation buffer and 2x Agilent blocking agent following the manufacturers instructions. On completion of the fragmentation reaction, 25 \u00b5l of 2x Agilent Hi-RPM hybridization buffer was added to the fragmentation mixture and hybridized to Agilent SurePrint G3 Human Gene Expression microarrays (G4851B) for 17 hours at 65\u00b0C in a rotating Agilent hybridization oven.  After hybridization, microarrays were washed 1 minute at room temperature with GE Wash Buffer 1 (Agilent) and 1 minute with 37\u00b0C GE Wash buffer 2 (Agilent). Next, microarrays were washed 30 seconds in acetonitrile and 30 seconds in Stabilization and Drying Solution.",
    "scan_protocol": "Slides were scanned immediately after washing on the Agilent G2565CA Microarray Scanner using one color scan setting for 8x60k array slides (Scan Area 61x21.6 mm, Scan resolution 3 \u00b5m, Dye channel is set to Green and Green PMT is set to 100%).",
    "description": "H129_168: H129_168: Carotid artery_82",
    "data_processing": "The scanned images were analyzed with Feature Extraction Software 10.7.1.1 (Agilent) using default parameters (protocol GE1-107_Sep09 and Grid: 039494_D_F_20120628) to obtain background subtracted and spatially detrended Processed Signal intensities. Features flagged in Feature Extraction as Feature Non-uniform outliers were excluded. Data were normalized using R statistical software. Raw values of all probes on all arrays were normalized against a virtual median chip (median raw intensity per row) using a locally weighted scattered plot smoother analysis (LOWESS). Values for replicate probes were averaged. The data were filtered to remove probes with low intensity values.",
    "platform_id": "GPL17077",
    "contact_name": "Marja,,Steenman",
    "contact_email": "marja.steenman@inserm.fr",
    "contact_institute": "L'institut du thorax",
    "contact_address": "8 quai Moncousu",
    "contact_city": "Nantes",
    "contact_zip/postal_code": "44007",
    "contact_country": "France",
    "supplementary_file": "ftp://ftp.ncbi.nlm.nih.gov/geo/samples/GSM2696nnn/GSM2696630/suppl/GSM2696630_US82400123_253949440796_S01_GE1_107_Sep09_1_1.txt.gz",
    "data_row_count": "47264"
  },
  {
    "accession": "GSE100927",
    "title": "H13_193: Infra-popliteal artery_10",
    "geo_accession": "GSM2696631",
    "status": "Public on Mar 07 2018",
    "submission_date": "Jul 07 2017",
    "last_update_date": "Mar 07 2018",
    "type": "RNA",
    "channel_count": "1",
    "source_name_ch1": "Atherosclerotic infra-popliteal artery",
    "organism_ch1": "Homo sapiens",
    "characteristics_ch1": "tissue: Atherosclerotic infra-popliteal artery",
    "characteristics_ch1_2": "gender: female",
    "molecule_ch1": "total RNA",
    "extract_protocol_ch1": "Total RNA was extracted using Macherey Nagel NucleoSpin columns. RNA was quantified using a NanoDrop-1000 spectrophotometer and quality was assessed using an Agilent 2200 TapeStation system.",
    "label_ch1": "Cy3",
    "label_protocol_ch1": "Cyanine-3 (Cy3) labeled cRNA was prepared from100 ng RNA using the Low Input QuickAmp Labeling Kit One-Color (Agilent) according to the manufacturer's instructions, followed by RNAeasy column purification (QIAGEN).  Dye incorporation and cRNA yield were checked with the NanoDrop ND-1000 Spectrophotometer.",
    "taxid_ch1": "9606",
    "hyb_protocol": "600 ng of Cy3-labeled cRNA (specific activity >6.0 pmol Cy3/ug cRNA) was fragmented at 60\u00b0C for 30 minutes in a reaction volume of 25 \u00b5l containing 1x Agilent fragmentation buffer and 2x Agilent blocking agent following the manufacturers instructions. On completion of the fragmentation reaction, 25 \u00b5l of 2x Agilent Hi-RPM hybridization buffer was added to the fragmentation mixture and hybridized to Agilent SurePrint G3 Human Gene Expression microarrays (G4851B) for 17 hours at 65\u00b0C in a rotating Agilent hybridization oven.  After hybridization, microarrays were washed 1 minute at room temperature with GE Wash Buffer 1 (Agilent) and 1 minute with 37\u00b0C GE Wash buffer 2 (Agilent). Next, microarrays were washed 30 seconds in acetonitrile and 30 seconds in Stabilization and Drying Solution.",
    "scan_protocol": "Slides were scanned immediately after washing on the Agilent G2565CA Microarray Scanner using one color scan setting for 8x60k array slides (Scan Area 61x21.6 mm, Scan resolution 3 \u00b5m, Dye channel is set to Green and Green PMT is set to 100%).",
    "description": "H13_193: H13_193: Infra-popliteal artery_10",
    "data_processing": "The scanned images were analyzed with Feature Extraction Software 10.7.1.1 (Agilent) using default parameters (protocol GE1-107_Sep09 and Grid: 039494_D_F_20120628) to obtain background subtracted and spatially detrended Processed Signal intensities. Features flagged in Feature Extraction as Feature Non-uniform outliers were excluded. Data were normalized using R statistical software. Raw values of all probes on all arrays were normalized against a virtual median chip (median raw intensity per row) using a locally weighted scattered plot smoother analysis (LOWESS). Values for replicate probes were averaged. The data were filtered to remove probes with low intensity values.",
    "platform_id": "GPL17077",
    "contact_name": "Marja,,Steenman",
    "contact_email": "marja.steenman@inserm.fr",
    "contact_institute": "L'institut du thorax",
    "contact_address": "8 quai Moncousu",
    "contact_city": "Nantes",
    "contact_zip/postal_code": "44007",
    "contact_country": "France",
    "supplementary_file": "ftp://ftp.ncbi.nlm.nih.gov/geo/samples/GSM2696nnn/GSM2696631/suppl/GSM2696631_US82400123_253949440799_S01_GE1_107_Sep09_2_1.txt.gz",
    "data_row_count": "47264"
  },
  {
    "accession": "GSE100927",
    "title": "H130_150: Infra-popliteal artery_19",
    "geo_accession": "GSM2696632",
    "status": "Public on Mar 07 2018",
    "submission_date": "Jul 07 2017",
    "last_update_date": "Mar 07 2018",
    "type": "RNA",
    "channel_count": "1",
    "source_name_ch1": "Atherosclerotic infra-popliteal artery",
    "organism_ch1": "Homo sapiens",
    "characteristics_ch1": "tissue: Atherosclerotic infra-popliteal artery",
    "characteristics_ch1_2": "gender: male",
    "molecule_ch1": "total RNA",
    "extract_protocol_ch1": "Total RNA was extracted using Macherey Nagel NucleoSpin columns. RNA was quantified using a NanoDrop-1000 spectrophotometer and quality was assessed using an Agilent 2200 TapeStation system.",
    "label_ch1": "Cy3",
    "label_protocol_ch1": "Cyanine-3 (Cy3) labeled cRNA was prepared from100 ng RNA using the Low Input QuickAmp Labeling Kit One-Color (Agilent) according to the manufacturer's instructions, followed by RNAeasy column purification (QIAGEN).  Dye incorporation and cRNA yield were checked with the NanoDrop ND-1000 Spectrophotometer.",
    "taxid_ch1": "9606",
    "hyb_protocol": "600 ng of Cy3-labeled cRNA (specific activity >6.0 pmol Cy3/ug cRNA) was fragmented at 60\u00b0C for 30 minutes in a reaction volume of 25 \u00b5l containing 1x Agilent fragmentation buffer and 2x Agilent blocking agent following the manufacturers instructions. On completion of the fragmentation reaction, 25 \u00b5l of 2x Agilent Hi-RPM hybridization buffer was added to the fragmentation mixture and hybridized to Agilent SurePrint G3 Human Gene Expression microarrays (G4851B) for 17 hours at 65\u00b0C in a rotating Agilent hybridization oven.  After hybridization, microarrays were washed 1 minute at room temperature with GE Wash Buffer 1 (Agilent) and 1 minute with 37\u00b0C GE Wash buffer 2 (Agilent). Next, microarrays were washed 30 seconds in acetonitrile and 30 seconds in Stabilization and Drying Solution.",
    "scan_protocol": "Slides were scanned immediately after washing on the Agilent G2565CA Microarray Scanner using one color scan setting for 8x60k array slides (Scan Area 61x21.6 mm, Scan resolution 3 \u00b5m, Dye channel is set to Green and Green PMT is set to 100%).",
    "description": "H130_150: H130_150: Infra-popliteal artery_19",
    "data_processing": "The scanned images were analyzed with Feature Extraction Software 10.7.1.1 (Agilent) using default parameters (protocol GE1-107_Sep09 and Grid: 039494_D_F_20120628) to obtain background subtracted and spatially detrended Processed Signal intensities. Features flagged in Feature Extraction as Feature Non-uniform outliers were excluded. Data were normalized using R statistical software. Raw values of all probes on all arrays were normalized against a virtual median chip (median raw intensity per row) using a locally weighted scattered plot smoother analysis (LOWESS). Values for replicate probes were averaged. The data were filtered to remove probes with low intensity values.",
    "platform_id": "GPL17077",
    "contact_name": "Marja,,Steenman",
    "contact_email": "marja.steenman@inserm.fr",
    "contact_institute": "L'institut du thorax",
    "contact_address": "8 quai Moncousu",
    "contact_city": "Nantes",
    "contact_zip/postal_code": "44007",
    "contact_country": "France",
    "supplementary_file": "ftp://ftp.ncbi.nlm.nih.gov/geo/samples/GSM2696nnn/GSM2696632/suppl/GSM2696632_US82400123_253949440796_S01_GE1_107_Sep09_1_2.txt.gz",
    "data_row_count": "47264"
  },
  {
    "accession": "GSE100927",
    "title": "H131_28: Femoral artery_1",
    "geo_accession": "GSM2696633",
    "status": "Public on Mar 07 2018",
    "submission_date": "Jul 07 2017",
    "last_update_date": "Mar 07 2018",
    "type": "RNA",
    "channel_count": "1",
    "source_name_ch1": "Atherosclerotic femoral artery",
    "organism_ch1": "Homo sapiens",
    "characteristics_ch1": "tissue: Atherosclerotic femoral artery",
    "characteristics_ch1_2": "gender: male",
    "molecule_ch1": "total RNA",
    "extract_protocol_ch1": "Total RNA was extracted using Macherey Nagel NucleoSpin columns. RNA was quantified using a NanoDrop-1000 spectrophotometer and quality was assessed using an Agilent 2200 TapeStation system.",
    "label_ch1": "Cy3",
    "label_protocol_ch1": "Cyanine-3 (Cy3) labeled cRNA was prepared from100 ng RNA using the Low Input QuickAmp Labeling Kit One-Color (Agilent) according to the manufacturer's instructions, followed by RNAeasy column purification (QIAGEN).  Dye incorporation and cRNA yield were checked with the NanoDrop ND-1000 Spectrophotometer.",
    "taxid_ch1": "9606",
    "hyb_protocol": "600 ng of Cy3-labeled cRNA (specific activity >6.0 pmol Cy3/ug cRNA) was fragmented at 60\u00b0C for 30 minutes in a reaction volume of 25 \u00b5l containing 1x Agilent fragmentation buffer and 2x Agilent blocking agent following the manufacturers instructions. On completion of the fragmentation reaction, 25 \u00b5l of 2x Agilent Hi-RPM hybridization buffer was added to the fragmentation mixture and hybridized to Agilent SurePrint G3 Human Gene Expression microarrays (G4851B) for 17 hours at 65\u00b0C in a rotating Agilent hybridization oven.  After hybridization, microarrays were washed 1 minute at room temperature with GE Wash Buffer 1 (Agilent) and 1 minute with 37\u00b0C GE Wash buffer 2 (Agilent). Next, microarrays were washed 30 seconds in acetonitrile and 30 seconds in Stabilization and Drying Solution.",
    "scan_protocol": "Slides were scanned immediately after washing on the Agilent G2565CA Microarray Scanner using one color scan setting for 8x60k array slides (Scan Area 61x21.6 mm, Scan resolution 3 \u00b5m, Dye channel is set to Green and Green PMT is set to 100%).",
    "description": "H131_28: H131_28: Femoral artery_1",
    "data_processing": "The scanned images were analyzed with Feature Extraction Software 10.7.1.1 (Agilent) using default parameters (protocol GE1-107_Sep09 and Grid: 039494_D_F_20120628) to obtain background subtracted and spatially detrended Processed Signal intensities. Features flagged in Feature Extraction as Feature Non-uniform outliers were excluded. Data were normalized using R statistical software. Raw values of all probes on all arrays were normalized against a virtual median chip (median raw intensity per row) using a locally weighted scattered plot smoother analysis (LOWESS). Values for replicate probes were averaged. The data were filtered to remove probes with low intensity values.",
    "platform_id": "GPL17077",
    "contact_name": "Marja,,Steenman",
    "contact_email": "marja.steenman@inserm.fr",
    "contact_institute": "L'institut du thorax",
    "contact_address": "8 quai Moncousu",
    "contact_city": "Nantes",
    "contact_zip/postal_code": "44007",
    "contact_country": "France",
    "supplementary_file": "ftp://ftp.ncbi.nlm.nih.gov/geo/samples/GSM2696nnn/GSM2696633/suppl/GSM2696633_US82400123_253949440796_S01_GE1_107_Sep09_1_3.txt.gz",
    "data_row_count": "47264"
  },
  {
    "accession": "GSE100927",
    "title": "H132_88: Femoral artery_31",
    "geo_accession": "GSM2696634",
    "status": "Public on Mar 07 2018",
    "submission_date": "Jul 07 2017",
    "last_update_date": "Mar 07 2018",
    "type": "RNA",
    "channel_count": "1",
    "source_name_ch1": "Atherosclerotic femoral artery",
    "organism_ch1": "Homo sapiens",
    "characteristics_ch1": "tissue: Atherosclerotic femoral artery",
    "characteristics_ch1_2": "gender: male",
    "molecule_ch1": "total RNA",
    "extract_protocol_ch1": "Total RNA was extracted using Macherey Nagel NucleoSpin columns. RNA was quantified using a NanoDrop-1000 spectrophotometer and quality was assessed using an Agilent 2200 TapeStation system.",
    "label_ch1": "Cy3",
    "label_protocol_ch1": "Cyanine-3 (Cy3) labeled cRNA was prepared from100 ng RNA using the Low Input QuickAmp Labeling Kit One-Color (Agilent) according to the manufacturer's instructions, followed by RNAeasy column purification (QIAGEN).  Dye incorporation and cRNA yield were checked with the NanoDrop ND-1000 Spectrophotometer.",
    "taxid_ch1": "9606",
    "hyb_protocol": "600 ng of Cy3-labeled cRNA (specific activity >6.0 pmol Cy3/ug cRNA) was fragmented at 60\u00b0C for 30 minutes in a reaction volume of 25 \u00b5l containing 1x Agilent fragmentation buffer and 2x Agilent blocking agent following the manufacturers instructions. On completion of the fragmentation reaction, 25 \u00b5l of 2x Agilent Hi-RPM hybridization buffer was added to the fragmentation mixture and hybridized to Agilent SurePrint G3 Human Gene Expression microarrays (G4851B) for 17 hours at 65\u00b0C in a rotating Agilent hybridization oven.  After hybridization, microarrays were washed 1 minute at room temperature with GE Wash Buffer 1 (Agilent) and 1 minute with 37\u00b0C GE Wash buffer 2 (Agilent). Next, microarrays were washed 30 seconds in acetonitrile and 30 seconds in Stabilization and Drying Solution.",
    "scan_protocol": "Slides were scanned immediately after washing on the Agilent G2565CA Microarray Scanner using one color scan setting for 8x60k array slides (Scan Area 61x21.6 mm, Scan resolution 3 \u00b5m, Dye channel is set to Green and Green PMT is set to 100%).",
    "description": "H132_88: H132_88: Femoral artery_31",
    "data_processing": "The scanned images were analyzed with Feature Extraction Software 10.7.1.1 (Agilent) using default parameters (protocol GE1-107_Sep09 and Grid: 039494_D_F_20120628) to obtain background subtracted and spatially detrended Processed Signal intensities. Features flagged in Feature Extraction as Feature Non-uniform outliers were excluded. Data were normalized using R statistical software. Raw values of all probes on all arrays were normalized against a virtual median chip (median raw intensity per row) using a locally weighted scattered plot smoother analysis (LOWESS). Values for replicate probes were averaged. The data were filtered to remove probes with low intensity values.",
    "platform_id": "GPL17077",
    "contact_name": "Marja,,Steenman",
    "contact_email": "marja.steenman@inserm.fr",
    "contact_institute": "L'institut du thorax",
    "contact_address": "8 quai Moncousu",
    "contact_city": "Nantes",
    "contact_zip/postal_code": "44007",
    "contact_country": "France",
    "supplementary_file": "ftp://ftp.ncbi.nlm.nih.gov/geo/samples/GSM2696nnn/GSM2696634/suppl/GSM2696634_US82400123_253949440796_S01_GE1_107_Sep09_1_4.txt.gz",
    "data_row_count": "47264"
  },
  {
    "accession": "GSE100927",
    "title": "H133_44b: Femoral artery_Control 05",
    "geo_accession": "GSM2696635",
    "status": "Public on Mar 07 2018",
    "submission_date": "Jul 07 2017",
    "last_update_date": "Mar 07 2018",
    "type": "RNA",
    "channel_count": "1",
    "source_name_ch1": "Control femoral artery",
    "organism_ch1": "Homo sapiens",
    "characteristics_ch1": "tissue: Control femoral artery",
    "characteristics_ch1_2": "gender: male",
    "molecule_ch1": "total RNA",
    "extract_protocol_ch1": "Total RNA was extracted using Macherey Nagel NucleoSpin columns. RNA was quantified using a NanoDrop-1000 spectrophotometer and quality was assessed using an Agilent 2200 TapeStation system.",
    "label_ch1": "Cy3",
    "label_protocol_ch1": "Cyanine-3 (Cy3) labeled cRNA was prepared from100 ng RNA using the Low Input QuickAmp Labeling Kit One-Color (Agilent) according to the manufacturer's instructions, followed by RNAeasy column purification (QIAGEN).  Dye incorporation and cRNA yield were checked with the NanoDrop ND-1000 Spectrophotometer.",
    "taxid_ch1": "9606",
    "hyb_protocol": "600 ng of Cy3-labeled cRNA (specific activity >6.0 pmol Cy3/ug cRNA) was fragmented at 60\u00b0C for 30 minutes in a reaction volume of 25 \u00b5l containing 1x Agilent fragmentation buffer and 2x Agilent blocking agent following the manufacturers instructions. On completion of the fragmentation reaction, 25 \u00b5l of 2x Agilent Hi-RPM hybridization buffer was added to the fragmentation mixture and hybridized to Agilent SurePrint G3 Human Gene Expression microarrays (G4851B) for 17 hours at 65\u00b0C in a rotating Agilent hybridization oven.  After hybridization, microarrays were washed 1 minute at room temperature with GE Wash Buffer 1 (Agilent) and 1 minute with 37\u00b0C GE Wash buffer 2 (Agilent). Next, microarrays were washed 30 seconds in acetonitrile and 30 seconds in Stabilization and Drying Solution.",
    "scan_protocol": "Slides were scanned immediately after washing on the Agilent G2565CA Microarray Scanner using one color scan setting for 8x60k array slides (Scan Area 61x21.6 mm, Scan resolution 3 \u00b5m, Dye channel is set to Green and Green PMT is set to 100%).",
    "description": "H133_44b: H133_44b: Femoral artery_Control 05",
    "data_processing": "The scanned images were analyzed with Feature Extraction Software 10.7.1.1 (Agilent) using default parameters (protocol GE1-107_Sep09 and Grid: 039494_D_F_20120628) to obtain background subtracted and spatially detrended Processed Signal intensities. Features flagged in Feature Extraction as Feature Non-uniform outliers were excluded. Data were normalized using R statistical software. Raw values of all probes on all arrays were normalized against a virtual median chip (median raw intensity per row) using a locally weighted scattered plot smoother analysis (LOWESS). Values for replicate probes were averaged. The data were filtered to remove probes with low intensity values.",
    "platform_id": "GPL17077",
    "contact_name": "Marja,,Steenman",
    "contact_email": "marja.steenman@inserm.fr",
    "contact_institute": "L'institut du thorax",
    "contact_address": "8 quai Moncousu",
    "contact_city": "Nantes",
    "contact_zip/postal_code": "44007",
    "contact_country": "France",
    "supplementary_file": "ftp://ftp.ncbi.nlm.nih.gov/geo/samples/GSM2696nnn/GSM2696635/suppl/GSM2696635_US82400123_253949440796_S01_GE1_107_Sep09_2_1.txt.gz",
    "data_row_count": "47264"
  },
  {
    "accession": "GSE100927",
    "title": "H135_17: Femoral artery_Control 01",
    "geo_accession": "GSM2696636",
    "status": "Public on Mar 07 2018",
    "submission_date": "Jul 07 2017",
    "last_update_date": "Mar 07 2018",
    "type": "RNA",
    "channel_count": "1",
    "source_name_ch1": "Control femoral artery",
    "organism_ch1": "Homo sapiens",
    "characteristics_ch1": "tissue: Control femoral artery",
    "characteristics_ch1_2": "gender: male",
    "molecule_ch1": "total RNA",
    "extract_protocol_ch1": "Total RNA was extracted using Macherey Nagel NucleoSpin columns. RNA was quantified using a NanoDrop-1000 spectrophotometer and quality was assessed using an Agilent 2200 TapeStation system.",
    "label_ch1": "Cy3",
    "label_protocol_ch1": "Cyanine-3 (Cy3) labeled cRNA was prepared from100 ng RNA using the Low Input QuickAmp Labeling Kit One-Color (Agilent) according to the manufacturer's instructions, followed by RNAeasy column purification (QIAGEN).  Dye incorporation and cRNA yield were checked with the NanoDrop ND-1000 Spectrophotometer.",
    "taxid_ch1": "9606",
    "hyb_protocol": "600 ng of Cy3-labeled cRNA (specific activity >6.0 pmol Cy3/ug cRNA) was fragmented at 60\u00b0C for 30 minutes in a reaction volume of 25 \u00b5l containing 1x Agilent fragmentation buffer and 2x Agilent blocking agent following the manufacturers instructions. On completion of the fragmentation reaction, 25 \u00b5l of 2x Agilent Hi-RPM hybridization buffer was added to the fragmentation mixture and hybridized to Agilent SurePrint G3 Human Gene Expression microarrays (G4851B) for 17 hours at 65\u00b0C in a rotating Agilent hybridization oven.  After hybridization, microarrays were washed 1 minute at room temperature with GE Wash Buffer 1 (Agilent) and 1 minute with 37\u00b0C GE Wash buffer 2 (Agilent). Next, microarrays were washed 30 seconds in acetonitrile and 30 seconds in Stabilization and Drying Solution.",
    "scan_protocol": "Slides were scanned immediately after washing on the Agilent G2565CA Microarray Scanner using one color scan setting for 8x60k array slides (Scan Area 61x21.6 mm, Scan resolution 3 \u00b5m, Dye channel is set to Green and Green PMT is set to 100%).",
    "description": "H135_17: H135_17: Femoral artery_Control 01",
    "data_processing": "The scanned images were analyzed with Feature Extraction Software 10.7.1.1 (Agilent) using default parameters (protocol GE1-107_Sep09 and Grid: 039494_D_F_20120628) to obtain background subtracted and spatially detrended Processed Signal intensities. Features flagged in Feature Extraction as Feature Non-uniform outliers were excluded. Data were normalized using R statistical software. Raw values of all probes on all arrays were normalized against a virtual median chip (median raw intensity per row) using a locally weighted scattered plot smoother analysis (LOWESS). Values for replicate probes were averaged. The data were filtered to remove probes with low intensity values.",
    "platform_id": "GPL17077",
    "contact_name": "Marja,,Steenman",
    "contact_email": "marja.steenman@inserm.fr",
    "contact_institute": "L'institut du thorax",
    "contact_address": "8 quai Moncousu",
    "contact_city": "Nantes",
    "contact_zip/postal_code": "44007",
    "contact_country": "France",
    "supplementary_file": "ftp://ftp.ncbi.nlm.nih.gov/geo/samples/GSM2696nnn/GSM2696636/suppl/GSM2696636_US82400123_253949440796_S01_GE1_107_Sep09_2_3.txt.gz",
    "data_row_count": "47264"
  },
  {
    "accession": "GSE100927",
    "title": "H136_99: Carotid artery_55",
    "geo_accession": "GSM2696637",
    "status": "Public on Mar 07 2018",
    "submission_date": "Jul 07 2017",
    "last_update_date": "Mar 07 2018",
    "type": "RNA",
    "channel_count": "1",
    "source_name_ch1": "Atherosclerotic carotid artery",
    "organism_ch1": "Homo sapiens",
    "characteristics_ch1": "tissue: Atherosclerotic carotid artery",
    "characteristics_ch1_2": "gender: male",
    "molecule_ch1": "total RNA",
    "extract_protocol_ch1": "Total RNA was extracted using Macherey Nagel NucleoSpin columns. RNA was quantified using a NanoDrop-1000 spectrophotometer and quality was assessed using an Agilent 2200 TapeStation system.",
    "label_ch1": "Cy3",
    "label_protocol_ch1": "Cyanine-3 (Cy3) labeled cRNA was prepared from100 ng RNA using the Low Input QuickAmp Labeling Kit One-Color (Agilent) according to the manufacturer's instructions, followed by RNAeasy column purification (QIAGEN).  Dye incorporation and cRNA yield were checked with the NanoDrop ND-1000 Spectrophotometer.",
    "taxid_ch1": "9606",
    "hyb_protocol": "600 ng of Cy3-labeled cRNA (specific activity >6.0 pmol Cy3/ug cRNA) was fragmented at 60\u00b0C for 30 minutes in a reaction volume of 25 \u00b5l containing 1x Agilent fragmentation buffer and 2x Agilent blocking agent following the manufacturers instructions. On completion of the fragmentation reaction, 25 \u00b5l of 2x Agilent Hi-RPM hybridization buffer was added to the fragmentation mixture and hybridized to Agilent SurePrint G3 Human Gene Expression microarrays (G4851B) for 17 hours at 65\u00b0C in a rotating Agilent hybridization oven.  After hybridization, microarrays were washed 1 minute at room temperature with GE Wash Buffer 1 (Agilent) and 1 minute with 37\u00b0C GE Wash buffer 2 (Agilent). Next, microarrays were washed 30 seconds in acetonitrile and 30 seconds in Stabilization and Drying Solution.",
    "scan_protocol": "Slides were scanned immediately after washing on the Agilent G2565CA Microarray Scanner using one color scan setting for 8x60k array slides (Scan Area 61x21.6 mm, Scan resolution 3 \u00b5m, Dye channel is set to Green and Green PMT is set to 100%).",
    "description": "H136_99: H136_99: Carotid artery_55",
    "data_processing": "The scanned images were analyzed with Feature Extraction Software 10.7.1.1 (Agilent) using default parameters (protocol GE1-107_Sep09 and Grid: 039494_D_F_20120628) to obtain background subtracted and spatially detrended Processed Signal intensities. Features flagged in Feature Extraction as Feature Non-uniform outliers were excluded. Data were normalized using R statistical software. Raw values of all probes on all arrays were normalized against a virtual median chip (median raw intensity per row) using a locally weighted scattered plot smoother analysis (LOWESS). Values for replicate probes were averaged. The data were filtered to remove probes with low intensity values.",
    "platform_id": "GPL17077",
    "contact_name": "Marja,,Steenman",
    "contact_email": "marja.steenman@inserm.fr",
    "contact_institute": "L'institut du thorax",
    "contact_address": "8 quai Moncousu",
    "contact_city": "Nantes",
    "contact_zip/postal_code": "44007",
    "contact_country": "France",
    "supplementary_file": "ftp://ftp.ncbi.nlm.nih.gov/geo/samples/GSM2696nnn/GSM2696637/suppl/GSM2696637_US82400123_253949440796_S01_GE1_107_Sep09_2_4.txt.gz",
    "data_row_count": "47264"
  },
  {
    "accession": "GSE100927",
    "title": "H138_185b: Femoral artery_27",
    "geo_accession": "GSM2696638",
    "status": "Public on Mar 07 2018",
    "submission_date": "Jul 07 2017",
    "last_update_date": "Mar 07 2018",
    "type": "RNA",
    "channel_count": "1",
    "source_name_ch1": "Atherosclerotic femoral artery",
    "organism_ch1": "Homo sapiens",
    "characteristics_ch1": "tissue: Atherosclerotic femoral artery",
    "characteristics_ch1_2": "gender: male",
    "molecule_ch1": "total RNA",
    "extract_protocol_ch1": "Total RNA was extracted using Macherey Nagel NucleoSpin columns. RNA was quantified using a NanoDrop-1000 spectrophotometer and quality was assessed using an Agilent 2200 TapeStation system.",
    "label_ch1": "Cy3",
    "label_protocol_ch1": "Cyanine-3 (Cy3) labeled cRNA was prepared from100 ng RNA using the Low Input QuickAmp Labeling Kit One-Color (Agilent) according to the manufacturer's instructions, followed by RNAeasy column purification (QIAGEN).  Dye incorporation and cRNA yield were checked with the NanoDrop ND-1000 Spectrophotometer.",
    "taxid_ch1": "9606",
    "hyb_protocol": "600 ng of Cy3-labeled cRNA (specific activity >6.0 pmol Cy3/ug cRNA) was fragmented at 60\u00b0C for 30 minutes in a reaction volume of 25 \u00b5l containing 1x Agilent fragmentation buffer and 2x Agilent blocking agent following the manufacturers instructions. On completion of the fragmentation reaction, 25 \u00b5l of 2x Agilent Hi-RPM hybridization buffer was added to the fragmentation mixture and hybridized to Agilent SurePrint G3 Human Gene Expression microarrays (G4851B) for 17 hours at 65\u00b0C in a rotating Agilent hybridization oven.  After hybridization, microarrays were washed 1 minute at room temperature with GE Wash Buffer 1 (Agilent) and 1 minute with 37\u00b0C GE Wash buffer 2 (Agilent). Next, microarrays were washed 30 seconds in acetonitrile and 30 seconds in Stabilization and Drying Solution.",
    "scan_protocol": "Slides were scanned immediately after washing on the Agilent G2565CA Microarray Scanner using one color scan setting for 8x60k array slides (Scan Area 61x21.6 mm, Scan resolution 3 \u00b5m, Dye channel is set to Green and Green PMT is set to 100%).",
    "description": "H138_185b: H138_185b: Femoral artery_27",
    "data_processing": "The scanned images were analyzed with Feature Extraction Software 10.7.1.1 (Agilent) using default parameters (protocol GE1-107_Sep09 and Grid: 039494_D_F_20120628) to obtain background subtracted and spatially detrended Processed Signal intensities. Features flagged in Feature Extraction as Feature Non-uniform outliers were excluded. Data were normalized using R statistical software. Raw values of all probes on all arrays were normalized against a virtual median chip (median raw intensity per row) using a locally weighted scattered plot smoother analysis (LOWESS). Values for replicate probes were averaged. The data were filtered to remove probes with low intensity values.",
    "platform_id": "GPL17077",
    "contact_name": "Marja,,Steenman",
    "contact_email": "marja.steenman@inserm.fr",
    "contact_institute": "L'institut du thorax",
    "contact_address": "8 quai Moncousu",
    "contact_city": "Nantes",
    "contact_zip/postal_code": "44007",
    "contact_country": "France",
    "supplementary_file": "ftp://ftp.ncbi.nlm.nih.gov/geo/samples/GSM2696nnn/GSM2696638/suppl/GSM2696638_US82400123_253949440795_S01_GE1_107_Sep09_1_2.txt.gz",
    "data_row_count": "47264"
  },
  {
    "accession": "GSE100927",
    "title": "H139_13: Infra-popliteal artery_12",
    "geo_accession": "GSM2696639",
    "status": "Public on Mar 07 2018",
    "submission_date": "Jul 07 2017",
    "last_update_date": "Mar 07 2018",
    "type": "RNA",
    "channel_count": "1",
    "source_name_ch1": "Atherosclerotic infra-popliteal artery",
    "organism_ch1": "Homo sapiens",
    "characteristics_ch1": "tissue: Atherosclerotic infra-popliteal artery",
    "characteristics_ch1_2": "gender: female",
    "molecule_ch1": "total RNA",
    "extract_protocol_ch1": "Total RNA was extracted using Macherey Nagel NucleoSpin columns. RNA was quantified using a NanoDrop-1000 spectrophotometer and quality was assessed using an Agilent 2200 TapeStation system.",
    "label_ch1": "Cy3",
    "label_protocol_ch1": "Cyanine-3 (Cy3) labeled cRNA was prepared from100 ng RNA using the Low Input QuickAmp Labeling Kit One-Color (Agilent) according to the manufacturer's instructions, followed by RNAeasy column purification (QIAGEN).  Dye incorporation and cRNA yield were checked with the NanoDrop ND-1000 Spectrophotometer.",
    "taxid_ch1": "9606",
    "hyb_protocol": "600 ng of Cy3-labeled cRNA (specific activity >6.0 pmol Cy3/ug cRNA) was fragmented at 60\u00b0C for 30 minutes in a reaction volume of 25 \u00b5l containing 1x Agilent fragmentation buffer and 2x Agilent blocking agent following the manufacturers instructions. On completion of the fragmentation reaction, 25 \u00b5l of 2x Agilent Hi-RPM hybridization buffer was added to the fragmentation mixture and hybridized to Agilent SurePrint G3 Human Gene Expression microarrays (G4851B) for 17 hours at 65\u00b0C in a rotating Agilent hybridization oven.  After hybridization, microarrays were washed 1 minute at room temperature with GE Wash Buffer 1 (Agilent) and 1 minute with 37\u00b0C GE Wash buffer 2 (Agilent). Next, microarrays were washed 30 seconds in acetonitrile and 30 seconds in Stabilization and Drying Solution.",
    "scan_protocol": "Slides were scanned immediately after washing on the Agilent G2565CA Microarray Scanner using one color scan setting for 8x60k array slides (Scan Area 61x21.6 mm, Scan resolution 3 \u00b5m, Dye channel is set to Green and Green PMT is set to 100%).",
    "description": "H139_13: H139_13: Infra-popliteal artery_12",
    "data_processing": "The scanned images were analyzed with Feature Extraction Software 10.7.1.1 (Agilent) using default parameters (protocol GE1-107_Sep09 and Grid: 039494_D_F_20120628) to obtain background subtracted and spatially detrended Processed Signal intensities. Features flagged in Feature Extraction as Feature Non-uniform outliers were excluded. Data were normalized using R statistical software. Raw values of all probes on all arrays were normalized against a virtual median chip (median raw intensity per row) using a locally weighted scattered plot smoother analysis (LOWESS). Values for replicate probes were averaged. The data were filtered to remove probes with low intensity values.",
    "platform_id": "GPL17077",
    "contact_name": "Marja,,Steenman",
    "contact_email": "marja.steenman@inserm.fr",
    "contact_institute": "L'institut du thorax",
    "contact_address": "8 quai Moncousu",
    "contact_city": "Nantes",
    "contact_zip/postal_code": "44007",
    "contact_country": "France",
    "supplementary_file": "ftp://ftp.ncbi.nlm.nih.gov/geo/samples/GSM2696nnn/GSM2696639/suppl/GSM2696639_US82400123_253949440795_S01_GE1_107_Sep09_1_3.txt.gz",
    "data_row_count": "47264"
  },
  {
    "accession": "GSE100927",
    "title": "H14_23: Femoral artery_9",
    "geo_accession": "GSM2696640",
    "status": "Public on Mar 07 2018",
    "submission_date": "Jul 07 2017",
    "last_update_date": "Mar 07 2018",
    "type": "RNA",
    "channel_count": "1",
    "source_name_ch1": "Atherosclerotic femoral artery",
    "organism_ch1": "Homo sapiens",
    "characteristics_ch1": "tissue: Atherosclerotic femoral artery",
    "characteristics_ch1_2": "gender: male",
    "molecule_ch1": "total RNA",
    "extract_protocol_ch1": "Total RNA was extracted using Macherey Nagel NucleoSpin columns. RNA was quantified using a NanoDrop-1000 spectrophotometer and quality was assessed using an Agilent 2200 TapeStation system.",
    "label_ch1": "Cy3",
    "label_protocol_ch1": "Cyanine-3 (Cy3) labeled cRNA was prepared from100 ng RNA using the Low Input QuickAmp Labeling Kit One-Color (Agilent) according to the manufacturer's instructions, followed by RNAeasy column purification (QIAGEN).  Dye incorporation and cRNA yield were checked with the NanoDrop ND-1000 Spectrophotometer.",
    "taxid_ch1": "9606",
    "hyb_protocol": "600 ng of Cy3-labeled cRNA (specific activity >6.0 pmol Cy3/ug cRNA) was fragmented at 60\u00b0C for 30 minutes in a reaction volume of 25 \u00b5l containing 1x Agilent fragmentation buffer and 2x Agilent blocking agent following the manufacturers instructions. On completion of the fragmentation reaction, 25 \u00b5l of 2x Agilent Hi-RPM hybridization buffer was added to the fragmentation mixture and hybridized to Agilent SurePrint G3 Human Gene Expression microarrays (G4851B) for 17 hours at 65\u00b0C in a rotating Agilent hybridization oven.  After hybridization, microarrays were washed 1 minute at room temperature with GE Wash Buffer 1 (Agilent) and 1 minute with 37\u00b0C GE Wash buffer 2 (Agilent). Next, microarrays were washed 30 seconds in acetonitrile and 30 seconds in Stabilization and Drying Solution.",
    "scan_protocol": "Slides were scanned immediately after washing on the Agilent G2565CA Microarray Scanner using one color scan setting for 8x60k array slides (Scan Area 61x21.6 mm, Scan resolution 3 \u00b5m, Dye channel is set to Green and Green PMT is set to 100%).",
    "description": "H14_23: H14_23: Femoral artery_9",
    "data_processing": "The scanned images were analyzed with Feature Extraction Software 10.7.1.1 (Agilent) using default parameters (protocol GE1-107_Sep09 and Grid: 039494_D_F_20120628) to obtain background subtracted and spatially detrended Processed Signal intensities. Features flagged in Feature Extraction as Feature Non-uniform outliers were excluded. Data were normalized using R statistical software. Raw values of all probes on all arrays were normalized against a virtual median chip (median raw intensity per row) using a locally weighted scattered plot smoother analysis (LOWESS). Values for replicate probes were averaged. The data were filtered to remove probes with low intensity values.",
    "platform_id": "GPL17077",
    "contact_name": "Marja,,Steenman",
    "contact_email": "marja.steenman@inserm.fr",
    "contact_institute": "L'institut du thorax",
    "contact_address": "8 quai Moncousu",
    "contact_city": "Nantes",
    "contact_zip/postal_code": "44007",
    "contact_country": "France",
    "supplementary_file": "ftp://ftp.ncbi.nlm.nih.gov/geo/samples/GSM2696nnn/GSM2696640/suppl/GSM2696640_US82400123_253949440799_S01_GE1_107_Sep09_2_2.txt.gz",
    "data_row_count": "47264"
  },
  {
    "accession": "GSE100927",
    "title": "H140_190: Femoral artery_23",
    "geo_accession": "GSM2696641",
    "status": "Public on Mar 07 2018",
    "submission_date": "Jul 07 2017",
    "last_update_date": "Mar 07 2018",
    "type": "RNA",
    "channel_count": "1",
    "source_name_ch1": "Atherosclerotic femoral artery",
    "organism_ch1": "Homo sapiens",
    "characteristics_ch1": "tissue: Atherosclerotic femoral artery",
    "characteristics_ch1_2": "gender: male",
    "molecule_ch1": "total RNA",
    "extract_protocol_ch1": "Total RNA was extracted using Macherey Nagel NucleoSpin columns. RNA was quantified using a NanoDrop-1000 spectrophotometer and quality was assessed using an Agilent 2200 TapeStation system.",
    "label_ch1": "Cy3",
    "label_protocol_ch1": "Cyanine-3 (Cy3) labeled cRNA was prepared from100 ng RNA using the Low Input QuickAmp Labeling Kit One-Color (Agilent) according to the manufacturer's instructions, followed by RNAeasy column purification (QIAGEN).  Dye incorporation and cRNA yield were checked with the NanoDrop ND-1000 Spectrophotometer.",
    "taxid_ch1": "9606",
    "hyb_protocol": "600 ng of Cy3-labeled cRNA (specific activity >6.0 pmol Cy3/ug cRNA) was fragmented at 60\u00b0C for 30 minutes in a reaction volume of 25 \u00b5l containing 1x Agilent fragmentation buffer and 2x Agilent blocking agent following the manufacturers instructions. On completion of the fragmentation reaction, 25 \u00b5l of 2x Agilent Hi-RPM hybridization buffer was added to the fragmentation mixture and hybridized to Agilent SurePrint G3 Human Gene Expression microarrays (G4851B) for 17 hours at 65\u00b0C in a rotating Agilent hybridization oven.  After hybridization, microarrays were washed 1 minute at room temperature with GE Wash Buffer 1 (Agilent) and 1 minute with 37\u00b0C GE Wash buffer 2 (Agilent). Next, microarrays were washed 30 seconds in acetonitrile and 30 seconds in Stabilization and Drying Solution.",
    "scan_protocol": "Slides were scanned immediately after washing on the Agilent G2565CA Microarray Scanner using one color scan setting for 8x60k array slides (Scan Area 61x21.6 mm, Scan resolution 3 \u00b5m, Dye channel is set to Green and Green PMT is set to 100%).",
    "description": "H140_190: H140_190: Femoral artery_23",
    "data_processing": "The scanned images were analyzed with Feature Extraction Software 10.7.1.1 (Agilent) using default parameters (protocol GE1-107_Sep09 and Grid: 039494_D_F_20120628) to obtain background subtracted and spatially detrended Processed Signal intensities. Features flagged in Feature Extraction as Feature Non-uniform outliers were excluded. Data were normalized using R statistical software. Raw values of all probes on all arrays were normalized against a virtual median chip (median raw intensity per row) using a locally weighted scattered plot smoother analysis (LOWESS). Values for replicate probes were averaged. The data were filtered to remove probes with low intensity values.",
    "platform_id": "GPL17077",
    "contact_name": "Marja,,Steenman",
    "contact_email": "marja.steenman@inserm.fr",
    "contact_institute": "L'institut du thorax",
    "contact_address": "8 quai Moncousu",
    "contact_city": "Nantes",
    "contact_zip/postal_code": "44007",
    "contact_country": "France",
    "supplementary_file": "ftp://ftp.ncbi.nlm.nih.gov/geo/samples/GSM2696nnn/GSM2696641/suppl/GSM2696641_US82400123_253949440795_S01_GE1_107_Sep09_1_4.txt.gz",
    "data_row_count": "47264"
  },
  {
    "accession": "GSE100927",
    "title": "H141_93: Infra-popliteal artery_Control 19",
    "geo_accession": "GSM2696642",
    "status": "Public on Mar 07 2018",
    "submission_date": "Jul 07 2017",
    "last_update_date": "Mar 07 2018",
    "type": "RNA",
    "channel_count": "1",
    "source_name_ch1": "Control infra-popliteal artery",
    "organism_ch1": "Homo sapiens",
    "characteristics_ch1": "tissue: Control infra-popliteal artery",
    "characteristics_ch1_2": "gender: male",
    "molecule_ch1": "total RNA",
    "extract_protocol_ch1": "Total RNA was extracted using Macherey Nagel NucleoSpin columns. RNA was quantified using a NanoDrop-1000 spectrophotometer and quality was assessed using an Agilent 2200 TapeStation system.",
    "label_ch1": "Cy3",
    "label_protocol_ch1": "Cyanine-3 (Cy3) labeled cRNA was prepared from100 ng RNA using the Low Input QuickAmp Labeling Kit One-Color (Agilent) according to the manufacturer's instructions, followed by RNAeasy column purification (QIAGEN).  Dye incorporation and cRNA yield were checked with the NanoDrop ND-1000 Spectrophotometer.",
    "taxid_ch1": "9606",
    "hyb_protocol": "600 ng of Cy3-labeled cRNA (specific activity >6.0 pmol Cy3/ug cRNA) was fragmented at 60\u00b0C for 30 minutes in a reaction volume of 25 \u00b5l containing 1x Agilent fragmentation buffer and 2x Agilent blocking agent following the manufacturers instructions. On completion of the fragmentation reaction, 25 \u00b5l of 2x Agilent Hi-RPM hybridization buffer was added to the fragmentation mixture and hybridized to Agilent SurePrint G3 Human Gene Expression microarrays (G4851B) for 17 hours at 65\u00b0C in a rotating Agilent hybridization oven.  After hybridization, microarrays were washed 1 minute at room temperature with GE Wash Buffer 1 (Agilent) and 1 minute with 37\u00b0C GE Wash buffer 2 (Agilent). Next, microarrays were washed 30 seconds in acetonitrile and 30 seconds in Stabilization and Drying Solution.",
    "scan_protocol": "Slides were scanned immediately after washing on the Agilent G2565CA Microarray Scanner using one color scan setting for 8x60k array slides (Scan Area 61x21.6 mm, Scan resolution 3 \u00b5m, Dye channel is set to Green and Green PMT is set to 100%).",
    "description": "H141_93: H141_93: Infra-popliteal artery_Control 19",
    "data_processing": "The scanned images were analyzed with Feature Extraction Software 10.7.1.1 (Agilent) using default parameters (protocol GE1-107_Sep09 and Grid: 039494_D_F_20120628) to obtain background subtracted and spatially detrended Processed Signal intensities. Features flagged in Feature Extraction as Feature Non-uniform outliers were excluded. Data were normalized using R statistical software. Raw values of all probes on all arrays were normalized against a virtual median chip (median raw intensity per row) using a locally weighted scattered plot smoother analysis (LOWESS). Values for replicate probes were averaged. The data were filtered to remove probes with low intensity values.",
    "platform_id": "GPL17077",
    "contact_name": "Marja,,Steenman",
    "contact_email": "marja.steenman@inserm.fr",
    "contact_institute": "L'institut du thorax",
    "contact_address": "8 quai Moncousu",
    "contact_city": "Nantes",
    "contact_zip/postal_code": "44007",
    "contact_country": "France",
    "supplementary_file": "ftp://ftp.ncbi.nlm.nih.gov/geo/samples/GSM2696nnn/GSM2696642/suppl/GSM2696642_US82400123_253949440795_S01_GE1_107_Sep09_2_1.txt.gz",
    "data_row_count": "47264"
  },
  {
    "accession": "GSE100927",
    "title": "H142_189: Carotid artery_32",
    "geo_accession": "GSM2696643",
    "status": "Public on Mar 07 2018",
    "submission_date": "Jul 07 2017",
    "last_update_date": "Mar 07 2018",
    "type": "RNA",
    "channel_count": "1",
    "source_name_ch1": "Atherosclerotic carotid artery",
    "organism_ch1": "Homo sapiens",
    "characteristics_ch1": "tissue: Atherosclerotic carotid artery",
    "characteristics_ch1_2": "gender: male",
    "molecule_ch1": "total RNA",
    "extract_protocol_ch1": "Total RNA was extracted using Macherey Nagel NucleoSpin columns. RNA was quantified using a NanoDrop-1000 spectrophotometer and quality was assessed using an Agilent 2200 TapeStation system.",
    "label_ch1": "Cy3",
    "label_protocol_ch1": "Cyanine-3 (Cy3) labeled cRNA was prepared from100 ng RNA using the Low Input QuickAmp Labeling Kit One-Color (Agilent) according to the manufacturer's instructions, followed by RNAeasy column purification (QIAGEN).  Dye incorporation and cRNA yield were checked with the NanoDrop ND-1000 Spectrophotometer.",
    "taxid_ch1": "9606",
    "hyb_protocol": "600 ng of Cy3-labeled cRNA (specific activity >6.0 pmol Cy3/ug cRNA) was fragmented at 60\u00b0C for 30 minutes in a reaction volume of 25 \u00b5l containing 1x Agilent fragmentation buffer and 2x Agilent blocking agent following the manufacturers instructions. On completion of the fragmentation reaction, 25 \u00b5l of 2x Agilent Hi-RPM hybridization buffer was added to the fragmentation mixture and hybridized to Agilent SurePrint G3 Human Gene Expression microarrays (G4851B) for 17 hours at 65\u00b0C in a rotating Agilent hybridization oven.  After hybridization, microarrays were washed 1 minute at room temperature with GE Wash Buffer 1 (Agilent) and 1 minute with 37\u00b0C GE Wash buffer 2 (Agilent). Next, microarrays were washed 30 seconds in acetonitrile and 30 seconds in Stabilization and Drying Solution.",
    "scan_protocol": "Slides were scanned immediately after washing on the Agilent G2565CA Microarray Scanner using one color scan setting for 8x60k array slides (Scan Area 61x21.6 mm, Scan resolution 3 \u00b5m, Dye channel is set to Green and Green PMT is set to 100%).",
    "description": "H142_189: H142_189: Carotid artery_32",
    "data_processing": "The scanned images were analyzed with Feature Extraction Software 10.7.1.1 (Agilent) using default parameters (protocol GE1-107_Sep09 and Grid: 039494_D_F_20120628) to obtain background subtracted and spatially detrended Processed Signal intensities. Features flagged in Feature Extraction as Feature Non-uniform outliers were excluded. Data were normalized using R statistical software. Raw values of all probes on all arrays were normalized against a virtual median chip (median raw intensity per row) using a locally weighted scattered plot smoother analysis (LOWESS). Values for replicate probes were averaged. The data were filtered to remove probes with low intensity values.",
    "platform_id": "GPL17077",
    "contact_name": "Marja,,Steenman",
    "contact_email": "marja.steenman@inserm.fr",
    "contact_institute": "L'institut du thorax",
    "contact_address": "8 quai Moncousu",
    "contact_city": "Nantes",
    "contact_zip/postal_code": "44007",
    "contact_country": "France",
    "supplementary_file": "ftp://ftp.ncbi.nlm.nih.gov/geo/samples/GSM2696nnn/GSM2696643/suppl/GSM2696643_US82400123_253949440795_S01_GE1_107_Sep09_2_2.txt.gz",
    "data_row_count": "47264"
  },
  {
    "accession": "GSE100927",
    "title": "H143_39: Femoral artery_18",
    "geo_accession": "GSM2696644",
    "status": "Public on Mar 07 2018",
    "submission_date": "Jul 07 2017",
    "last_update_date": "Mar 07 2018",
    "type": "RNA",
    "channel_count": "1",
    "source_name_ch1": "Atherosclerotic femoral artery",
    "organism_ch1": "Homo sapiens",
    "characteristics_ch1": "tissue: Atherosclerotic femoral artery",
    "characteristics_ch1_2": "gender: male",
    "molecule_ch1": "total RNA",
    "extract_protocol_ch1": "Total RNA was extracted using Macherey Nagel NucleoSpin columns. RNA was quantified using a NanoDrop-1000 spectrophotometer and quality was assessed using an Agilent 2200 TapeStation system.",
    "label_ch1": "Cy3",
    "label_protocol_ch1": "Cyanine-3 (Cy3) labeled cRNA was prepared from100 ng RNA using the Low Input QuickAmp Labeling Kit One-Color (Agilent) according to the manufacturer's instructions, followed by RNAeasy column purification (QIAGEN).  Dye incorporation and cRNA yield were checked with the NanoDrop ND-1000 Spectrophotometer.",
    "taxid_ch1": "9606",
    "hyb_protocol": "600 ng of Cy3-labeled cRNA (specific activity >6.0 pmol Cy3/ug cRNA) was fragmented at 60\u00b0C for 30 minutes in a reaction volume of 25 \u00b5l containing 1x Agilent fragmentation buffer and 2x Agilent blocking agent following the manufacturers instructions. On completion of the fragmentation reaction, 25 \u00b5l of 2x Agilent Hi-RPM hybridization buffer was added to the fragmentation mixture and hybridized to Agilent SurePrint G3 Human Gene Expression microarrays (G4851B) for 17 hours at 65\u00b0C in a rotating Agilent hybridization oven.  After hybridization, microarrays were washed 1 minute at room temperature with GE Wash Buffer 1 (Agilent) and 1 minute with 37\u00b0C GE Wash buffer 2 (Agilent). Next, microarrays were washed 30 seconds in acetonitrile and 30 seconds in Stabilization and Drying Solution.",
    "scan_protocol": "Slides were scanned immediately after washing on the Agilent G2565CA Microarray Scanner using one color scan setting for 8x60k array slides (Scan Area 61x21.6 mm, Scan resolution 3 \u00b5m, Dye channel is set to Green and Green PMT is set to 100%).",
    "description": "H143_39: H143_39: Femoral artery_18",
    "data_processing": "The scanned images were analyzed with Feature Extraction Software 10.7.1.1 (Agilent) using default parameters (protocol GE1-107_Sep09 and Grid: 039494_D_F_20120628) to obtain background subtracted and spatially detrended Processed Signal intensities. Features flagged in Feature Extraction as Feature Non-uniform outliers were excluded. Data were normalized using R statistical software. Raw values of all probes on all arrays were normalized against a virtual median chip (median raw intensity per row) using a locally weighted scattered plot smoother analysis (LOWESS). Values for replicate probes were averaged. The data were filtered to remove probes with low intensity values.",
    "platform_id": "GPL17077",
    "contact_name": "Marja,,Steenman",
    "contact_email": "marja.steenman@inserm.fr",
    "contact_institute": "L'institut du thorax",
    "contact_address": "8 quai Moncousu",
    "contact_city": "Nantes",
    "contact_zip/postal_code": "44007",
    "contact_country": "France",
    "supplementary_file": "ftp://ftp.ncbi.nlm.nih.gov/geo/samples/GSM2696nnn/GSM2696644/suppl/GSM2696644_US82400123_253949440795_S01_GE1_107_Sep09_2_3.txt.gz",
    "data_row_count": "47264"
  },
  {
    "accession": "GSE100927",
    "title": "H144_81: Carotid artery_44",
    "geo_accession": "GSM2696645",
    "status": "Public on Mar 07 2018",
    "submission_date": "Jul 07 2017",
    "last_update_date": "Mar 07 2018",
    "type": "RNA",
    "channel_count": "1",
    "source_name_ch1": "Atherosclerotic carotid artery",
    "organism_ch1": "Homo sapiens",
    "characteristics_ch1": "tissue: Atherosclerotic carotid artery",
    "characteristics_ch1_2": "gender: female",
    "molecule_ch1": "total RNA",
    "extract_protocol_ch1": "Total RNA was extracted using Macherey Nagel NucleoSpin columns. RNA was quantified using a NanoDrop-1000 spectrophotometer and quality was assessed using an Agilent 2200 TapeStation system.",
    "label_ch1": "Cy3",
    "label_protocol_ch1": "Cyanine-3 (Cy3) labeled cRNA was prepared from100 ng RNA using the Low Input QuickAmp Labeling Kit One-Color (Agilent) according to the manufacturer's instructions, followed by RNAeasy column purification (QIAGEN).  Dye incorporation and cRNA yield were checked with the NanoDrop ND-1000 Spectrophotometer.",
    "taxid_ch1": "9606",
    "hyb_protocol": "600 ng of Cy3-labeled cRNA (specific activity >6.0 pmol Cy3/ug cRNA) was fragmented at 60\u00b0C for 30 minutes in a reaction volume of 25 \u00b5l containing 1x Agilent fragmentation buffer and 2x Agilent blocking agent following the manufacturers instructions. On completion of the fragmentation reaction, 25 \u00b5l of 2x Agilent Hi-RPM hybridization buffer was added to the fragmentation mixture and hybridized to Agilent SurePrint G3 Human Gene Expression microarrays (G4851B) for 17 hours at 65\u00b0C in a rotating Agilent hybridization oven.  After hybridization, microarrays were washed 1 minute at room temperature with GE Wash Buffer 1 (Agilent) and 1 minute with 37\u00b0C GE Wash buffer 2 (Agilent). Next, microarrays were washed 30 seconds in acetonitrile and 30 seconds in Stabilization and Drying Solution.",
    "scan_protocol": "Slides were scanned immediately after washing on the Agilent G2565CA Microarray Scanner using one color scan setting for 8x60k array slides (Scan Area 61x21.6 mm, Scan resolution 3 \u00b5m, Dye channel is set to Green and Green PMT is set to 100%).",
    "description": "H144_81: H144_81: Carotid artery_44",
    "data_processing": "The scanned images were analyzed with Feature Extraction Software 10.7.1.1 (Agilent) using default parameters (protocol GE1-107_Sep09 and Grid: 039494_D_F_20120628) to obtain background subtracted and spatially detrended Processed Signal intensities. Features flagged in Feature Extraction as Feature Non-uniform outliers were excluded. Data were normalized using R statistical software. Raw values of all probes on all arrays were normalized against a virtual median chip (median raw intensity per row) using a locally weighted scattered plot smoother analysis (LOWESS). Values for replicate probes were averaged. The data were filtered to remove probes with low intensity values.",
    "platform_id": "GPL17077",
    "contact_name": "Marja,,Steenman",
    "contact_email": "marja.steenman@inserm.fr",
    "contact_institute": "L'institut du thorax",
    "contact_address": "8 quai Moncousu",
    "contact_city": "Nantes",
    "contact_zip/postal_code": "44007",
    "contact_country": "France",
    "supplementary_file": "ftp://ftp.ncbi.nlm.nih.gov/geo/samples/GSM2696nnn/GSM2696645/suppl/GSM2696645_US82400123_253949440795_S01_GE1_107_Sep09_2_4.txt.gz",
    "data_row_count": "47264"
  },
  {
    "accession": "GSE100927",
    "title": "H145_46: Carotid artery_40",
    "geo_accession": "GSM2696646",
    "status": "Public on Mar 07 2018",
    "submission_date": "Jul 07 2017",
    "last_update_date": "Mar 07 2018",
    "type": "RNA",
    "channel_count": "1",
    "source_name_ch1": "Atherosclerotic carotid artery",
    "organism_ch1": "Homo sapiens",
    "characteristics_ch1": "tissue: Atherosclerotic carotid artery",
    "characteristics_ch1_2": "gender: male",
    "molecule_ch1": "total RNA",
    "extract_protocol_ch1": "Total RNA was extracted using Macherey Nagel NucleoSpin columns. RNA was quantified using a NanoDrop-1000 spectrophotometer and quality was assessed using an Agilent 2200 TapeStation system.",
    "label_ch1": "Cy3",
    "label_protocol_ch1": "Cyanine-3 (Cy3) labeled cRNA was prepared from100 ng RNA using the Low Input QuickAmp Labeling Kit One-Color (Agilent) according to the manufacturer's instructions, followed by RNAeasy column purification (QIAGEN).  Dye incorporation and cRNA yield were checked with the NanoDrop ND-1000 Spectrophotometer.",
    "taxid_ch1": "9606",
    "hyb_protocol": "600 ng of Cy3-labeled cRNA (specific activity >6.0 pmol Cy3/ug cRNA) was fragmented at 60\u00b0C for 30 minutes in a reaction volume of 25 \u00b5l containing 1x Agilent fragmentation buffer and 2x Agilent blocking agent following the manufacturers instructions. On completion of the fragmentation reaction, 25 \u00b5l of 2x Agilent Hi-RPM hybridization buffer was added to the fragmentation mixture and hybridized to Agilent SurePrint G3 Human Gene Expression microarrays (G4851B) for 17 hours at 65\u00b0C in a rotating Agilent hybridization oven.  After hybridization, microarrays were washed 1 minute at room temperature with GE Wash Buffer 1 (Agilent) and 1 minute with 37\u00b0C GE Wash buffer 2 (Agilent). Next, microarrays were washed 30 seconds in acetonitrile and 30 seconds in Stabilization and Drying Solution.",
    "scan_protocol": "Slides were scanned immediately after washing on the Agilent G2565CA Microarray Scanner using one color scan setting for 8x60k array slides (Scan Area 61x21.6 mm, Scan resolution 3 \u00b5m, Dye channel is set to Green and Green PMT is set to 100%).",
    "description": "H145_46: H145_46: Carotid artery_40",
    "data_processing": "The scanned images were analyzed with Feature Extraction Software 10.7.1.1 (Agilent) using default parameters (protocol GE1-107_Sep09 and Grid: 039494_D_F_20120628) to obtain background subtracted and spatially detrended Processed Signal intensities. Features flagged in Feature Extraction as Feature Non-uniform outliers were excluded. Data were normalized using R statistical software. Raw values of all probes on all arrays were normalized against a virtual median chip (median raw intensity per row) using a locally weighted scattered plot smoother analysis (LOWESS). Values for replicate probes were averaged. The data were filtered to remove probes with low intensity values.",
    "platform_id": "GPL17077",
    "contact_name": "Marja,,Steenman",
    "contact_email": "marja.steenman@inserm.fr",
    "contact_institute": "L'institut du thorax",
    "contact_address": "8 quai Moncousu",
    "contact_city": "Nantes",
    "contact_zip/postal_code": "44007",
    "contact_country": "France",
    "supplementary_file": "ftp://ftp.ncbi.nlm.nih.gov/geo/samples/GSM2696nnn/GSM2696646/suppl/GSM2696646_US82400123_253949440809_S01_GE1_107_Sep09_1_1.txt.gz",
    "data_row_count": "47264"
  },
  {
    "accession": "GSE100927",
    "title": "H146_15: Carotid artery_Control 05",
    "geo_accession": "GSM2696647",
    "status": "Public on Mar 07 2018",
    "submission_date": "Jul 07 2017",
    "last_update_date": "Mar 07 2018",
    "type": "RNA",
    "channel_count": "1",
    "source_name_ch1": "Control carotid artery",
    "organism_ch1": "Homo sapiens",
    "characteristics_ch1": "tissue: Control carotid artery",
    "characteristics_ch1_2": "gender: male",
    "molecule_ch1": "total RNA",
    "extract_protocol_ch1": "Total RNA was extracted using Macherey Nagel NucleoSpin columns. RNA was quantified using a NanoDrop-1000 spectrophotometer and quality was assessed using an Agilent 2200 TapeStation system.",
    "label_ch1": "Cy3",
    "label_protocol_ch1": "Cyanine-3 (Cy3) labeled cRNA was prepared from100 ng RNA using the Low Input QuickAmp Labeling Kit One-Color (Agilent) according to the manufacturer's instructions, followed by RNAeasy column purification (QIAGEN).  Dye incorporation and cRNA yield were checked with the NanoDrop ND-1000 Spectrophotometer.",
    "taxid_ch1": "9606",
    "hyb_protocol": "600 ng of Cy3-labeled cRNA (specific activity >6.0 pmol Cy3/ug cRNA) was fragmented at 60\u00b0C for 30 minutes in a reaction volume of 25 \u00b5l containing 1x Agilent fragmentation buffer and 2x Agilent blocking agent following the manufacturers instructions. On completion of the fragmentation reaction, 25 \u00b5l of 2x Agilent Hi-RPM hybridization buffer was added to the fragmentation mixture and hybridized to Agilent SurePrint G3 Human Gene Expression microarrays (G4851B) for 17 hours at 65\u00b0C in a rotating Agilent hybridization oven.  After hybridization, microarrays were washed 1 minute at room temperature with GE Wash Buffer 1 (Agilent) and 1 minute with 37\u00b0C GE Wash buffer 2 (Agilent). Next, microarrays were washed 30 seconds in acetonitrile and 30 seconds in Stabilization and Drying Solution.",
    "scan_protocol": "Slides were scanned immediately after washing on the Agilent G2565CA Microarray Scanner using one color scan setting for 8x60k array slides (Scan Area 61x21.6 mm, Scan resolution 3 \u00b5m, Dye channel is set to Green and Green PMT is set to 100%).",
    "description": "H146_15: H146_15: Carotid artery_Control 05",
    "data_processing": "The scanned images were analyzed with Feature Extraction Software 10.7.1.1 (Agilent) using default parameters (protocol GE1-107_Sep09 and Grid: 039494_D_F_20120628) to obtain background subtracted and spatially detrended Processed Signal intensities. Features flagged in Feature Extraction as Feature Non-uniform outliers were excluded. Data were normalized using R statistical software. Raw values of all probes on all arrays were normalized against a virtual median chip (median raw intensity per row) using a locally weighted scattered plot smoother analysis (LOWESS). Values for replicate probes were averaged. The data were filtered to remove probes with low intensity values.",
    "platform_id": "GPL17077",
    "contact_name": "Marja,,Steenman",
    "contact_email": "marja.steenman@inserm.fr",
    "contact_institute": "L'institut du thorax",
    "contact_address": "8 quai Moncousu",
    "contact_city": "Nantes",
    "contact_zip/postal_code": "44007",
    "contact_country": "France",
    "supplementary_file": "ftp://ftp.ncbi.nlm.nih.gov/geo/samples/GSM2696nnn/GSM2696647/suppl/GSM2696647_US82400123_253949440809_S01_GE1_107_Sep09_1_2.txt.gz",
    "data_row_count": "47264"
  },
  {
    "accession": "GSE100927",
    "title": "H147_112: Infra-popliteal artery_Control 25",
    "geo_accession": "GSM2696648",
    "status": "Public on Mar 07 2018",
    "submission_date": "Jul 07 2017",
    "last_update_date": "Mar 07 2018",
    "type": "RNA",
    "channel_count": "1",
    "source_name_ch1": "Control infra-popliteal artery",
    "organism_ch1": "Homo sapiens",
    "characteristics_ch1": "tissue: Control infra-popliteal artery",
    "characteristics_ch1_2": "gender: male",
    "molecule_ch1": "total RNA",
    "extract_protocol_ch1": "Total RNA was extracted using Macherey Nagel NucleoSpin columns. RNA was quantified using a NanoDrop-1000 spectrophotometer and quality was assessed using an Agilent 2200 TapeStation system.",
    "label_ch1": "Cy3",
    "label_protocol_ch1": "Cyanine-3 (Cy3) labeled cRNA was prepared from100 ng RNA using the Low Input QuickAmp Labeling Kit One-Color (Agilent) according to the manufacturer's instructions, followed by RNAeasy column purification (QIAGEN).  Dye incorporation and cRNA yield were checked with the NanoDrop ND-1000 Spectrophotometer.",
    "taxid_ch1": "9606",
    "hyb_protocol": "600 ng of Cy3-labeled cRNA (specific activity >6.0 pmol Cy3/ug cRNA) was fragmented at 60\u00b0C for 30 minutes in a reaction volume of 25 \u00b5l containing 1x Agilent fragmentation buffer and 2x Agilent blocking agent following the manufacturers instructions. On completion of the fragmentation reaction, 25 \u00b5l of 2x Agilent Hi-RPM hybridization buffer was added to the fragmentation mixture and hybridized to Agilent SurePrint G3 Human Gene Expression microarrays (G4851B) for 17 hours at 65\u00b0C in a rotating Agilent hybridization oven.  After hybridization, microarrays were washed 1 minute at room temperature with GE Wash Buffer 1 (Agilent) and 1 minute with 37\u00b0C GE Wash buffer 2 (Agilent). Next, microarrays were washed 30 seconds in acetonitrile and 30 seconds in Stabilization and Drying Solution.",
    "scan_protocol": "Slides were scanned immediately after washing on the Agilent G2565CA Microarray Scanner using one color scan setting for 8x60k array slides (Scan Area 61x21.6 mm, Scan resolution 3 \u00b5m, Dye channel is set to Green and Green PMT is set to 100%).",
    "description": "H147_112: H147_112: Infra-popliteal artery_Control 25",
    "data_processing": "The scanned images were analyzed with Feature Extraction Software 10.7.1.1 (Agilent) using default parameters (protocol GE1-107_Sep09 and Grid: 039494_D_F_20120628) to obtain background subtracted and spatially detrended Processed Signal intensities. Features flagged in Feature Extraction as Feature Non-uniform outliers were excluded. Data were normalized using R statistical software. Raw values of all probes on all arrays were normalized against a virtual median chip (median raw intensity per row) using a locally weighted scattered plot smoother analysis (LOWESS). Values for replicate probes were averaged. The data were filtered to remove probes with low intensity values.",
    "platform_id": "GPL17077",
    "contact_name": "Marja,,Steenman",
    "contact_email": "marja.steenman@inserm.fr",
    "contact_institute": "L'institut du thorax",
    "contact_address": "8 quai Moncousu",
    "contact_city": "Nantes",
    "contact_zip/postal_code": "44007",
    "contact_country": "France",
    "supplementary_file": "ftp://ftp.ncbi.nlm.nih.gov/geo/samples/GSM2696nnn/GSM2696648/suppl/GSM2696648_US82400123_253949440809_S01_GE1_107_Sep09_1_3.txt.gz",
    "data_row_count": "47264"
  },
  {
    "accession": "GSE100927",
    "title": "H148_104: Carotid artery_95",
    "geo_accession": "GSM2696649",
    "status": "Public on Mar 07 2018",
    "submission_date": "Jul 07 2017",
    "last_update_date": "Mar 07 2018",
    "type": "RNA",
    "channel_count": "1",
    "source_name_ch1": "Atherosclerotic carotid artery",
    "organism_ch1": "Homo sapiens",
    "characteristics_ch1": "tissue: Atherosclerotic carotid artery",
    "characteristics_ch1_2": "gender: female",
    "molecule_ch1": "total RNA",
    "extract_protocol_ch1": "Total RNA was extracted using Macherey Nagel NucleoSpin columns. RNA was quantified using a NanoDrop-1000 spectrophotometer and quality was assessed using an Agilent 2200 TapeStation system.",
    "label_ch1": "Cy3",
    "label_protocol_ch1": "Cyanine-3 (Cy3) labeled cRNA was prepared from100 ng RNA using the Low Input QuickAmp Labeling Kit One-Color (Agilent) according to the manufacturer's instructions, followed by RNAeasy column purification (QIAGEN).  Dye incorporation and cRNA yield were checked with the NanoDrop ND-1000 Spectrophotometer.",
    "taxid_ch1": "9606",
    "hyb_protocol": "600 ng of Cy3-labeled cRNA (specific activity >6.0 pmol Cy3/ug cRNA) was fragmented at 60\u00b0C for 30 minutes in a reaction volume of 25 \u00b5l containing 1x Agilent fragmentation buffer and 2x Agilent blocking agent following the manufacturers instructions. On completion of the fragmentation reaction, 25 \u00b5l of 2x Agilent Hi-RPM hybridization buffer was added to the fragmentation mixture and hybridized to Agilent SurePrint G3 Human Gene Expression microarrays (G4851B) for 17 hours at 65\u00b0C in a rotating Agilent hybridization oven.  After hybridization, microarrays were washed 1 minute at room temperature with GE Wash Buffer 1 (Agilent) and 1 minute with 37\u00b0C GE Wash buffer 2 (Agilent). Next, microarrays were washed 30 seconds in acetonitrile and 30 seconds in Stabilization and Drying Solution.",
    "scan_protocol": "Slides were scanned immediately after washing on the Agilent G2565CA Microarray Scanner using one color scan setting for 8x60k array slides (Scan Area 61x21.6 mm, Scan resolution 3 \u00b5m, Dye channel is set to Green and Green PMT is set to 100%).",
    "description": "H148_104: H148_104: Carotid artery_95",
    "data_processing": "The scanned images were analyzed with Feature Extraction Software 10.7.1.1 (Agilent) using default parameters (protocol GE1-107_Sep09 and Grid: 039494_D_F_20120628) to obtain background subtracted and spatially detrended Processed Signal intensities. Features flagged in Feature Extraction as Feature Non-uniform outliers were excluded. Data were normalized using R statistical software. Raw values of all probes on all arrays were normalized against a virtual median chip (median raw intensity per row) using a locally weighted scattered plot smoother analysis (LOWESS). Values for replicate probes were averaged. The data were filtered to remove probes with low intensity values.",
    "platform_id": "GPL17077",
    "contact_name": "Marja,,Steenman",
    "contact_email": "marja.steenman@inserm.fr",
    "contact_institute": "L'institut du thorax",
    "contact_address": "8 quai Moncousu",
    "contact_city": "Nantes",
    "contact_zip/postal_code": "44007",
    "contact_country": "France",
    "supplementary_file": "ftp://ftp.ncbi.nlm.nih.gov/geo/samples/GSM2696nnn/GSM2696649/suppl/GSM2696649_US82400123_253949440809_S01_GE1_107_Sep09_1_4.txt.gz",
    "data_row_count": "47264"
  },
  {
    "accession": "GSE100927",
    "title": "H149_174: Infra-popliteal artery_Control 18",
    "geo_accession": "GSM2696650",
    "status": "Public on Mar 07 2018",
    "submission_date": "Jul 07 2017",
    "last_update_date": "Mar 07 2018",
    "type": "RNA",
    "channel_count": "1",
    "source_name_ch1": "Control infra-popliteal artery",
    "organism_ch1": "Homo sapiens",
    "characteristics_ch1": "tissue: Control infra-popliteal artery",
    "characteristics_ch1_2": "gender: male",
    "molecule_ch1": "total RNA",
    "extract_protocol_ch1": "Total RNA was extracted using Macherey Nagel NucleoSpin columns. RNA was quantified using a NanoDrop-1000 spectrophotometer and quality was assessed using an Agilent 2200 TapeStation system.",
    "label_ch1": "Cy3",
    "label_protocol_ch1": "Cyanine-3 (Cy3) labeled cRNA was prepared from100 ng RNA using the Low Input QuickAmp Labeling Kit One-Color (Agilent) according to the manufacturer's instructions, followed by RNAeasy column purification (QIAGEN).  Dye incorporation and cRNA yield were checked with the NanoDrop ND-1000 Spectrophotometer.",
    "taxid_ch1": "9606",
    "hyb_protocol": "600 ng of Cy3-labeled cRNA (specific activity >6.0 pmol Cy3/ug cRNA) was fragmented at 60\u00b0C for 30 minutes in a reaction volume of 25 \u00b5l containing 1x Agilent fragmentation buffer and 2x Agilent blocking agent following the manufacturers instructions. On completion of the fragmentation reaction, 25 \u00b5l of 2x Agilent Hi-RPM hybridization buffer was added to the fragmentation mixture and hybridized to Agilent SurePrint G3 Human Gene Expression microarrays (G4851B) for 17 hours at 65\u00b0C in a rotating Agilent hybridization oven.  After hybridization, microarrays were washed 1 minute at room temperature with GE Wash Buffer 1 (Agilent) and 1 minute with 37\u00b0C GE Wash buffer 2 (Agilent). Next, microarrays were washed 30 seconds in acetonitrile and 30 seconds in Stabilization and Drying Solution.",
    "scan_protocol": "Slides were scanned immediately after washing on the Agilent G2565CA Microarray Scanner using one color scan setting for 8x60k array slides (Scan Area 61x21.6 mm, Scan resolution 3 \u00b5m, Dye channel is set to Green and Green PMT is set to 100%).",
    "description": "H149_174: H149_174: Infra-popliteal artery_Control 18",
    "data_processing": "The scanned images were analyzed with Feature Extraction Software 10.7.1.1 (Agilent) using default parameters (protocol GE1-107_Sep09 and Grid: 039494_D_F_20120628) to obtain background subtracted and spatially detrended Processed Signal intensities. Features flagged in Feature Extraction as Feature Non-uniform outliers were excluded. Data were normalized using R statistical software. Raw values of all probes on all arrays were normalized against a virtual median chip (median raw intensity per row) using a locally weighted scattered plot smoother analysis (LOWESS). Values for replicate probes were averaged. The data were filtered to remove probes with low intensity values.",
    "platform_id": "GPL17077",
    "contact_name": "Marja,,Steenman",
    "contact_email": "marja.steenman@inserm.fr",
    "contact_institute": "L'institut du thorax",
    "contact_address": "8 quai Moncousu",
    "contact_city": "Nantes",
    "contact_zip/postal_code": "44007",
    "contact_country": "France",
    "supplementary_file": "ftp://ftp.ncbi.nlm.nih.gov/geo/samples/GSM2696nnn/GSM2696650/suppl/GSM2696650_US82400123_253949440809_S01_GE1_107_Sep09_2_1.txt.gz",
    "data_row_count": "47264"
  },
  {
    "accession": "GSE100927",
    "title": "H154_194: Infra-popliteal artery_Control 11",
    "geo_accession": "GSM2696651",
    "status": "Public on Mar 07 2018",
    "submission_date": "Jul 07 2017",
    "last_update_date": "Mar 07 2018",
    "type": "RNA",
    "channel_count": "1",
    "source_name_ch1": "Control infra-popliteal artery",
    "organism_ch1": "Homo sapiens",
    "characteristics_ch1": "tissue: Control infra-popliteal artery",
    "characteristics_ch1_2": "gender: female",
    "molecule_ch1": "total RNA",
    "extract_protocol_ch1": "Total RNA was extracted using Macherey Nagel NucleoSpin columns. RNA was quantified using a NanoDrop-1000 spectrophotometer and quality was assessed using an Agilent 2200 TapeStation system.",
    "label_ch1": "Cy3",
    "label_protocol_ch1": "Cyanine-3 (Cy3) labeled cRNA was prepared from100 ng RNA using the Low Input QuickAmp Labeling Kit One-Color (Agilent) according to the manufacturer's instructions, followed by RNAeasy column purification (QIAGEN).  Dye incorporation and cRNA yield were checked with the NanoDrop ND-1000 Spectrophotometer.",
    "taxid_ch1": "9606",
    "hyb_protocol": "600 ng of Cy3-labeled cRNA (specific activity >6.0 pmol Cy3/ug cRNA) was fragmented at 60\u00b0C for 30 minutes in a reaction volume of 25 \u00b5l containing 1x Agilent fragmentation buffer and 2x Agilent blocking agent following the manufacturers instructions. On completion of the fragmentation reaction, 25 \u00b5l of 2x Agilent Hi-RPM hybridization buffer was added to the fragmentation mixture and hybridized to Agilent SurePrint G3 Human Gene Expression microarrays (G4851B) for 17 hours at 65\u00b0C in a rotating Agilent hybridization oven.  After hybridization, microarrays were washed 1 minute at room temperature with GE Wash Buffer 1 (Agilent) and 1 minute with 37\u00b0C GE Wash buffer 2 (Agilent). Next, microarrays were washed 30 seconds in acetonitrile and 30 seconds in Stabilization and Drying Solution.",
    "scan_protocol": "Slides were scanned immediately after washing on the Agilent G2565CA Microarray Scanner using one color scan setting for 8x60k array slides (Scan Area 61x21.6 mm, Scan resolution 3 \u00b5m, Dye channel is set to Green and Green PMT is set to 100%).",
    "description": "H154_194: H154_194: Infra-popliteal artery_Control 11",
    "data_processing": "The scanned images were analyzed with Feature Extraction Software 10.7.1.1 (Agilent) using default parameters (protocol GE1-107_Sep09 and Grid: 039494_D_F_20120628) to obtain background subtracted and spatially detrended Processed Signal intensities. Features flagged in Feature Extraction as Feature Non-uniform outliers were excluded. Data were normalized using R statistical software. Raw values of all probes on all arrays were normalized against a virtual median chip (median raw intensity per row) using a locally weighted scattered plot smoother analysis (LOWESS). Values for replicate probes were averaged. The data were filtered to remove probes with low intensity values.",
    "platform_id": "GPL17077",
    "contact_name": "Marja,,Steenman",
    "contact_email": "marja.steenman@inserm.fr",
    "contact_institute": "L'institut du thorax",
    "contact_address": "8 quai Moncousu",
    "contact_city": "Nantes",
    "contact_zip/postal_code": "44007",
    "contact_country": "France",
    "supplementary_file": "ftp://ftp.ncbi.nlm.nih.gov/geo/samples/GSM2696nnn/GSM2696651/suppl/GSM2696651_US82400123_253949440808_S01_GE1_107_Sep09_1_2.txt.gz",
    "data_row_count": "47264"
  },
  {
    "accession": "GSE100927",
    "title": "H155_103: Carotid artery_33",
    "geo_accession": "GSM2696652",
    "status": "Public on Mar 07 2018",
    "submission_date": "Jul 07 2017",
    "last_update_date": "Mar 07 2018",
    "type": "RNA",
    "channel_count": "1",
    "source_name_ch1": "Atherosclerotic carotid artery",
    "organism_ch1": "Homo sapiens",
    "characteristics_ch1": "tissue: Atherosclerotic carotid artery",
    "characteristics_ch1_2": "gender: male",
    "molecule_ch1": "total RNA",
    "extract_protocol_ch1": "Total RNA was extracted using Macherey Nagel NucleoSpin columns. RNA was quantified using a NanoDrop-1000 spectrophotometer and quality was assessed using an Agilent 2200 TapeStation system.",
    "label_ch1": "Cy3",
    "label_protocol_ch1": "Cyanine-3 (Cy3) labeled cRNA was prepared from100 ng RNA using the Low Input QuickAmp Labeling Kit One-Color (Agilent) according to the manufacturer's instructions, followed by RNAeasy column purification (QIAGEN).  Dye incorporation and cRNA yield were checked with the NanoDrop ND-1000 Spectrophotometer.",
    "taxid_ch1": "9606",
    "hyb_protocol": "600 ng of Cy3-labeled cRNA (specific activity >6.0 pmol Cy3/ug cRNA) was fragmented at 60\u00b0C for 30 minutes in a reaction volume of 25 \u00b5l containing 1x Agilent fragmentation buffer and 2x Agilent blocking agent following the manufacturers instructions. On completion of the fragmentation reaction, 25 \u00b5l of 2x Agilent Hi-RPM hybridization buffer was added to the fragmentation mixture and hybridized to Agilent SurePrint G3 Human Gene Expression microarrays (G4851B) for 17 hours at 65\u00b0C in a rotating Agilent hybridization oven.  After hybridization, microarrays were washed 1 minute at room temperature with GE Wash Buffer 1 (Agilent) and 1 minute with 37\u00b0C GE Wash buffer 2 (Agilent). Next, microarrays were washed 30 seconds in acetonitrile and 30 seconds in Stabilization and Drying Solution.",
    "scan_protocol": "Slides were scanned immediately after washing on the Agilent G2565CA Microarray Scanner using one color scan setting for 8x60k array slides (Scan Area 61x21.6 mm, Scan resolution 3 \u00b5m, Dye channel is set to Green and Green PMT is set to 100%).",
    "description": "H155_103: H155_103: Carotid artery_33",
    "data_processing": "The scanned images were analyzed with Feature Extraction Software 10.7.1.1 (Agilent) using default parameters (protocol GE1-107_Sep09 and Grid: 039494_D_F_20120628) to obtain background subtracted and spatially detrended Processed Signal intensities. Features flagged in Feature Extraction as Feature Non-uniform outliers were excluded. Data were normalized using R statistical software. Raw values of all probes on all arrays were normalized against a virtual median chip (median raw intensity per row) using a locally weighted scattered plot smoother analysis (LOWESS). Values for replicate probes were averaged. The data were filtered to remove probes with low intensity values.",
    "platform_id": "GPL17077",
    "contact_name": "Marja,,Steenman",
    "contact_email": "marja.steenman@inserm.fr",
    "contact_institute": "L'institut du thorax",
    "contact_address": "8 quai Moncousu",
    "contact_city": "Nantes",
    "contact_zip/postal_code": "44007",
    "contact_country": "France",
    "supplementary_file": "ftp://ftp.ncbi.nlm.nih.gov/geo/samples/GSM2696nnn/GSM2696652/suppl/GSM2696652_US82400123_253949440808_S01_GE1_107_Sep09_1_3.txt.gz",
    "data_row_count": "47264"
  },
  {
    "accession": "GSE100927",
    "title": "H156_36: Carotid artery_12",
    "geo_accession": "GSM2696653",
    "status": "Public on Mar 07 2018",
    "submission_date": "Jul 07 2017",
    "last_update_date": "Mar 07 2018",
    "type": "RNA",
    "channel_count": "1",
    "source_name_ch1": "Atherosclerotic carotid artery",
    "organism_ch1": "Homo sapiens",
    "characteristics_ch1": "tissue: Atherosclerotic carotid artery",
    "characteristics_ch1_2": "gender: male",
    "molecule_ch1": "total RNA",
    "extract_protocol_ch1": "Total RNA was extracted using Macherey Nagel NucleoSpin columns. RNA was quantified using a NanoDrop-1000 spectrophotometer and quality was assessed using an Agilent 2200 TapeStation system.",
    "label_ch1": "Cy3",
    "label_protocol_ch1": "Cyanine-3 (Cy3) labeled cRNA was prepared from100 ng RNA using the Low Input QuickAmp Labeling Kit One-Color (Agilent) according to the manufacturer's instructions, followed by RNAeasy column purification (QIAGEN).  Dye incorporation and cRNA yield were checked with the NanoDrop ND-1000 Spectrophotometer.",
    "taxid_ch1": "9606",
    "hyb_protocol": "600 ng of Cy3-labeled cRNA (specific activity >6.0 pmol Cy3/ug cRNA) was fragmented at 60\u00b0C for 30 minutes in a reaction volume of 25 \u00b5l containing 1x Agilent fragmentation buffer and 2x Agilent blocking agent following the manufacturers instructions. On completion of the fragmentation reaction, 25 \u00b5l of 2x Agilent Hi-RPM hybridization buffer was added to the fragmentation mixture and hybridized to Agilent SurePrint G3 Human Gene Expression microarrays (G4851B) for 17 hours at 65\u00b0C in a rotating Agilent hybridization oven.  After hybridization, microarrays were washed 1 minute at room temperature with GE Wash Buffer 1 (Agilent) and 1 minute with 37\u00b0C GE Wash buffer 2 (Agilent). Next, microarrays were washed 30 seconds in acetonitrile and 30 seconds in Stabilization and Drying Solution.",
    "scan_protocol": "Slides were scanned immediately after washing on the Agilent G2565CA Microarray Scanner using one color scan setting for 8x60k array slides (Scan Area 61x21.6 mm, Scan resolution 3 \u00b5m, Dye channel is set to Green and Green PMT is set to 100%).",
    "description": "H156_36: H156_36: Carotid artery_12",
    "data_processing": "The scanned images were analyzed with Feature Extraction Software 10.7.1.1 (Agilent) using default parameters (protocol GE1-107_Sep09 and Grid: 039494_D_F_20120628) to obtain background subtracted and spatially detrended Processed Signal intensities. Features flagged in Feature Extraction as Feature Non-uniform outliers were excluded. Data were normalized using R statistical software. Raw values of all probes on all arrays were normalized against a virtual median chip (median raw intensity per row) using a locally weighted scattered plot smoother analysis (LOWESS). Values for replicate probes were averaged. The data were filtered to remove probes with low intensity values.",
    "platform_id": "GPL17077",
    "contact_name": "Marja,,Steenman",
    "contact_email": "marja.steenman@inserm.fr",
    "contact_institute": "L'institut du thorax",
    "contact_address": "8 quai Moncousu",
    "contact_city": "Nantes",
    "contact_zip/postal_code": "44007",
    "contact_country": "France",
    "supplementary_file": "ftp://ftp.ncbi.nlm.nih.gov/geo/samples/GSM2696nnn/GSM2696653/suppl/GSM2696653_US82400123_253949440808_S01_GE1_107_Sep09_1_4.txt.gz",
    "data_row_count": "47264"
  },
  {
    "accession": "GSE100927",
    "title": "H157_184: Femoral artery_40",
    "geo_accession": "GSM2696654",
    "status": "Public on Mar 07 2018",
    "submission_date": "Jul 07 2017",
    "last_update_date": "Mar 07 2018",
    "type": "RNA",
    "channel_count": "1",
    "source_name_ch1": "Atherosclerotic femoral artery",
    "organism_ch1": "Homo sapiens",
    "characteristics_ch1": "tissue: Atherosclerotic femoral artery",
    "characteristics_ch1_2": "gender: male",
    "molecule_ch1": "total RNA",
    "extract_protocol_ch1": "Total RNA was extracted using Macherey Nagel NucleoSpin columns. RNA was quantified using a NanoDrop-1000 spectrophotometer and quality was assessed using an Agilent 2200 TapeStation system.",
    "label_ch1": "Cy3",
    "label_protocol_ch1": "Cyanine-3 (Cy3) labeled cRNA was prepared from100 ng RNA using the Low Input QuickAmp Labeling Kit One-Color (Agilent) according to the manufacturer's instructions, followed by RNAeasy column purification (QIAGEN).  Dye incorporation and cRNA yield were checked with the NanoDrop ND-1000 Spectrophotometer.",
    "taxid_ch1": "9606",
    "hyb_protocol": "600 ng of Cy3-labeled cRNA (specific activity >6.0 pmol Cy3/ug cRNA) was fragmented at 60\u00b0C for 30 minutes in a reaction volume of 25 \u00b5l containing 1x Agilent fragmentation buffer and 2x Agilent blocking agent following the manufacturers instructions. On completion of the fragmentation reaction, 25 \u00b5l of 2x Agilent Hi-RPM hybridization buffer was added to the fragmentation mixture and hybridized to Agilent SurePrint G3 Human Gene Expression microarrays (G4851B) for 17 hours at 65\u00b0C in a rotating Agilent hybridization oven.  After hybridization, microarrays were washed 1 minute at room temperature with GE Wash Buffer 1 (Agilent) and 1 minute with 37\u00b0C GE Wash buffer 2 (Agilent). Next, microarrays were washed 30 seconds in acetonitrile and 30 seconds in Stabilization and Drying Solution.",
    "scan_protocol": "Slides were scanned immediately after washing on the Agilent G2565CA Microarray Scanner using one color scan setting for 8x60k array slides (Scan Area 61x21.6 mm, Scan resolution 3 \u00b5m, Dye channel is set to Green and Green PMT is set to 100%).",
    "description": "H157_184: H157_184: Femoral artery_40",
    "data_processing": "The scanned images were analyzed with Feature Extraction Software 10.7.1.1 (Agilent) using default parameters (protocol GE1-107_Sep09 and Grid: 039494_D_F_20120628) to obtain background subtracted and spatially detrended Processed Signal intensities. Features flagged in Feature Extraction as Feature Non-uniform outliers were excluded. Data were normalized using R statistical software. Raw values of all probes on all arrays were normalized against a virtual median chip (median raw intensity per row) using a locally weighted scattered plot smoother analysis (LOWESS). Values for replicate probes were averaged. The data were filtered to remove probes with low intensity values.",
    "platform_id": "GPL17077",
    "contact_name": "Marja,,Steenman",
    "contact_email": "marja.steenman@inserm.fr",
    "contact_institute": "L'institut du thorax",
    "contact_address": "8 quai Moncousu",
    "contact_city": "Nantes",
    "contact_zip/postal_code": "44007",
    "contact_country": "France",
    "supplementary_file": "ftp://ftp.ncbi.nlm.nih.gov/geo/samples/GSM2696nnn/GSM2696654/suppl/GSM2696654_US82400123_253949440808_S01_GE1_107_Sep09_2_1.txt.gz",
    "data_row_count": "47264"
  },
  {
    "accession": "GSE100927",
    "title": "H159_140: Femoral artery_28",
    "geo_accession": "GSM2696655",
    "status": "Public on Mar 07 2018",
    "submission_date": "Jul 07 2017",
    "last_update_date": "Mar 07 2018",
    "type": "RNA",
    "channel_count": "1",
    "source_name_ch1": "Atherosclerotic femoral artery",
    "organism_ch1": "Homo sapiens",
    "characteristics_ch1": "tissue: Atherosclerotic femoral artery",
    "characteristics_ch1_2": "gender: male",
    "molecule_ch1": "total RNA",
    "extract_protocol_ch1": "Total RNA was extracted using Macherey Nagel NucleoSpin columns. RNA was quantified using a NanoDrop-1000 spectrophotometer and quality was assessed using an Agilent 2200 TapeStation system.",
    "label_ch1": "Cy3",
    "label_protocol_ch1": "Cyanine-3 (Cy3) labeled cRNA was prepared from100 ng RNA using the Low Input QuickAmp Labeling Kit One-Color (Agilent) according to the manufacturer's instructions, followed by RNAeasy column purification (QIAGEN).  Dye incorporation and cRNA yield were checked with the NanoDrop ND-1000 Spectrophotometer.",
    "taxid_ch1": "9606",
    "hyb_protocol": "600 ng of Cy3-labeled cRNA (specific activity >6.0 pmol Cy3/ug cRNA) was fragmented at 60\u00b0C for 30 minutes in a reaction volume of 25 \u00b5l containing 1x Agilent fragmentation buffer and 2x Agilent blocking agent following the manufacturers instructions. On completion of the fragmentation reaction, 25 \u00b5l of 2x Agilent Hi-RPM hybridization buffer was added to the fragmentation mixture and hybridized to Agilent SurePrint G3 Human Gene Expression microarrays (G4851B) for 17 hours at 65\u00b0C in a rotating Agilent hybridization oven.  After hybridization, microarrays were washed 1 minute at room temperature with GE Wash Buffer 1 (Agilent) and 1 minute with 37\u00b0C GE Wash buffer 2 (Agilent). Next, microarrays were washed 30 seconds in acetonitrile and 30 seconds in Stabilization and Drying Solution.",
    "scan_protocol": "Slides were scanned immediately after washing on the Agilent G2565CA Microarray Scanner using one color scan setting for 8x60k array slides (Scan Area 61x21.6 mm, Scan resolution 3 \u00b5m, Dye channel is set to Green and Green PMT is set to 100%).",
    "description": "H159_140: H159_140: Femoral artery_28",
    "data_processing": "The scanned images were analyzed with Feature Extraction Software 10.7.1.1 (Agilent) using default parameters (protocol GE1-107_Sep09 and Grid: 039494_D_F_20120628) to obtain background subtracted and spatially detrended Processed Signal intensities. Features flagged in Feature Extraction as Feature Non-uniform outliers were excluded. Data were normalized using R statistical software. Raw values of all probes on all arrays were normalized against a virtual median chip (median raw intensity per row) using a locally weighted scattered plot smoother analysis (LOWESS). Values for replicate probes were averaged. The data were filtered to remove probes with low intensity values.",
    "platform_id": "GPL17077",
    "contact_name": "Marja,,Steenman",
    "contact_email": "marja.steenman@inserm.fr",
    "contact_institute": "L'institut du thorax",
    "contact_address": "8 quai Moncousu",
    "contact_city": "Nantes",
    "contact_zip/postal_code": "44007",
    "contact_country": "France",
    "supplementary_file": "ftp://ftp.ncbi.nlm.nih.gov/geo/samples/GSM2696nnn/GSM2696655/suppl/GSM2696655_US82400123_253949440808_S01_GE1_107_Sep09_2_3.txt.gz",
    "data_row_count": "47264"
  },
  {
    "accession": "GSE100927",
    "title": "H160_172: Femoral artery_41G",
    "geo_accession": "GSM2696656",
    "status": "Public on Mar 07 2018",
    "submission_date": "Jul 07 2017",
    "last_update_date": "Mar 07 2018",
    "type": "RNA",
    "channel_count": "1",
    "source_name_ch1": "Atherosclerotic femoral artery",
    "organism_ch1": "Homo sapiens",
    "characteristics_ch1": "tissue: Atherosclerotic femoral artery",
    "characteristics_ch1_2": "gender: male",
    "molecule_ch1": "total RNA",
    "extract_protocol_ch1": "Total RNA was extracted using Macherey Nagel NucleoSpin columns. RNA was quantified using a NanoDrop-1000 spectrophotometer and quality was assessed using an Agilent 2200 TapeStation system.",
    "label_ch1": "Cy3",
    "label_protocol_ch1": "Cyanine-3 (Cy3) labeled cRNA was prepared from100 ng RNA using the Low Input QuickAmp Labeling Kit One-Color (Agilent) according to the manufacturer's instructions, followed by RNAeasy column purification (QIAGEN).  Dye incorporation and cRNA yield were checked with the NanoDrop ND-1000 Spectrophotometer.",
    "taxid_ch1": "9606",
    "hyb_protocol": "600 ng of Cy3-labeled cRNA (specific activity >6.0 pmol Cy3/ug cRNA) was fragmented at 60\u00b0C for 30 minutes in a reaction volume of 25 \u00b5l containing 1x Agilent fragmentation buffer and 2x Agilent blocking agent following the manufacturers instructions. On completion of the fragmentation reaction, 25 \u00b5l of 2x Agilent Hi-RPM hybridization buffer was added to the fragmentation mixture and hybridized to Agilent SurePrint G3 Human Gene Expression microarrays (G4851B) for 17 hours at 65\u00b0C in a rotating Agilent hybridization oven.  After hybridization, microarrays were washed 1 minute at room temperature with GE Wash Buffer 1 (Agilent) and 1 minute with 37\u00b0C GE Wash buffer 2 (Agilent). Next, microarrays were washed 30 seconds in acetonitrile and 30 seconds in Stabilization and Drying Solution.",
    "scan_protocol": "Slides were scanned immediately after washing on the Agilent G2565CA Microarray Scanner using one color scan setting for 8x60k array slides (Scan Area 61x21.6 mm, Scan resolution 3 \u00b5m, Dye channel is set to Green and Green PMT is set to 100%).",
    "description": "H160_172: H160_172: Femoral artery_41G",
    "data_processing": "The scanned images were analyzed with Feature Extraction Software 10.7.1.1 (Agilent) using default parameters (protocol GE1-107_Sep09 and Grid: 039494_D_F_20120628) to obtain background subtracted and spatially detrended Processed Signal intensities. Features flagged in Feature Extraction as Feature Non-uniform outliers were excluded. Data were normalized using R statistical software. Raw values of all probes on all arrays were normalized against a virtual median chip (median raw intensity per row) using a locally weighted scattered plot smoother analysis (LOWESS). Values for replicate probes were averaged. The data were filtered to remove probes with low intensity values.",
    "platform_id": "GPL17077",
    "contact_name": "Marja,,Steenman",
    "contact_email": "marja.steenman@inserm.fr",
    "contact_institute": "L'institut du thorax",
    "contact_address": "8 quai Moncousu",
    "contact_city": "Nantes",
    "contact_zip/postal_code": "44007",
    "contact_country": "France",
    "supplementary_file": "ftp://ftp.ncbi.nlm.nih.gov/geo/samples/GSM2696nnn/GSM2696656/suppl/GSM2696656_US82400123_253949440808_S01_GE1_107_Sep09_2_4.txt.gz",
    "data_row_count": "47264"
  },
  {
    "accession": "GSE100927",
    "title": "H162_59: Carotid artery_70",
    "geo_accession": "GSM2696657",
    "status": "Public on Mar 07 2018",
    "submission_date": "Jul 07 2017",
    "last_update_date": "Mar 07 2018",
    "type": "RNA",
    "channel_count": "1",
    "source_name_ch1": "Atherosclerotic carotid artery",
    "organism_ch1": "Homo sapiens",
    "characteristics_ch1": "tissue: Atherosclerotic carotid artery",
    "characteristics_ch1_2": "gender: male",
    "molecule_ch1": "total RNA",
    "extract_protocol_ch1": "Total RNA was extracted using Macherey Nagel NucleoSpin columns. RNA was quantified using a NanoDrop-1000 spectrophotometer and quality was assessed using an Agilent 2200 TapeStation system.",
    "label_ch1": "Cy3",
    "label_protocol_ch1": "Cyanine-3 (Cy3) labeled cRNA was prepared from100 ng RNA using the Low Input QuickAmp Labeling Kit One-Color (Agilent) according to the manufacturer's instructions, followed by RNAeasy column purification (QIAGEN).  Dye incorporation and cRNA yield were checked with the NanoDrop ND-1000 Spectrophotometer.",
    "taxid_ch1": "9606",
    "hyb_protocol": "600 ng of Cy3-labeled cRNA (specific activity >6.0 pmol Cy3/ug cRNA) was fragmented at 60\u00b0C for 30 minutes in a reaction volume of 25 \u00b5l containing 1x Agilent fragmentation buffer and 2x Agilent blocking agent following the manufacturers instructions. On completion of the fragmentation reaction, 25 \u00b5l of 2x Agilent Hi-RPM hybridization buffer was added to the fragmentation mixture and hybridized to Agilent SurePrint G3 Human Gene Expression microarrays (G4851B) for 17 hours at 65\u00b0C in a rotating Agilent hybridization oven.  After hybridization, microarrays were washed 1 minute at room temperature with GE Wash Buffer 1 (Agilent) and 1 minute with 37\u00b0C GE Wash buffer 2 (Agilent). Next, microarrays were washed 30 seconds in acetonitrile and 30 seconds in Stabilization and Drying Solution.",
    "scan_protocol": "Slides were scanned immediately after washing on the Agilent G2565CA Microarray Scanner using one color scan setting for 8x60k array slides (Scan Area 61x21.6 mm, Scan resolution 3 \u00b5m, Dye channel is set to Green and Green PMT is set to 100%).",
    "description": "H162_59: H162_59: Carotid artery_70",
    "data_processing": "The scanned images were analyzed with Feature Extraction Software 10.7.1.1 (Agilent) using default parameters (protocol GE1-107_Sep09 and Grid: 039494_D_F_20120628) to obtain background subtracted and spatially detrended Processed Signal intensities. Features flagged in Feature Extraction as Feature Non-uniform outliers were excluded. Data were normalized using R statistical software. Raw values of all probes on all arrays were normalized against a virtual median chip (median raw intensity per row) using a locally weighted scattered plot smoother analysis (LOWESS). Values for replicate probes were averaged. The data were filtered to remove probes with low intensity values.",
    "platform_id": "GPL17077",
    "contact_name": "Marja,,Steenman",
    "contact_email": "marja.steenman@inserm.fr",
    "contact_institute": "L'institut du thorax",
    "contact_address": "8 quai Moncousu",
    "contact_city": "Nantes",
    "contact_zip/postal_code": "44007",
    "contact_country": "France",
    "supplementary_file": "ftp://ftp.ncbi.nlm.nih.gov/geo/samples/GSM2696nnn/GSM2696657/suppl/GSM2696657_US82400123_253949440807_S01_GE1_107_Sep09_1_2.txt.gz",
    "data_row_count": "47264"
  },
  {
    "accession": "GSE100927",
    "title": "H167_21: Carotid artery_42",
    "geo_accession": "GSM2696658",
    "status": "Public on Mar 07 2018",
    "submission_date": "Jul 07 2017",
    "last_update_date": "Mar 07 2018",
    "type": "RNA",
    "channel_count": "1",
    "source_name_ch1": "Atherosclerotic carotid artery",
    "organism_ch1": "Homo sapiens",
    "characteristics_ch1": "tissue: Atherosclerotic carotid artery",
    "characteristics_ch1_2": "gender: male",
    "molecule_ch1": "total RNA",
    "extract_protocol_ch1": "Total RNA was extracted using Macherey Nagel NucleoSpin columns. RNA was quantified using a NanoDrop-1000 spectrophotometer and quality was assessed using an Agilent 2200 TapeStation system.",
    "label_ch1": "Cy3",
    "label_protocol_ch1": "Cyanine-3 (Cy3) labeled cRNA was prepared from100 ng RNA using the Low Input QuickAmp Labeling Kit One-Color (Agilent) according to the manufacturer's instructions, followed by RNAeasy column purification (QIAGEN).  Dye incorporation and cRNA yield were checked with the NanoDrop ND-1000 Spectrophotometer.",
    "taxid_ch1": "9606",
    "hyb_protocol": "600 ng of Cy3-labeled cRNA (specific activity >6.0 pmol Cy3/ug cRNA) was fragmented at 60\u00b0C for 30 minutes in a reaction volume of 25 \u00b5l containing 1x Agilent fragmentation buffer and 2x Agilent blocking agent following the manufacturers instructions. On completion of the fragmentation reaction, 25 \u00b5l of 2x Agilent Hi-RPM hybridization buffer was added to the fragmentation mixture and hybridized to Agilent SurePrint G3 Human Gene Expression microarrays (G4851B) for 17 hours at 65\u00b0C in a rotating Agilent hybridization oven.  After hybridization, microarrays were washed 1 minute at room temperature with GE Wash Buffer 1 (Agilent) and 1 minute with 37\u00b0C GE Wash buffer 2 (Agilent). Next, microarrays were washed 30 seconds in acetonitrile and 30 seconds in Stabilization and Drying Solution.",
    "scan_protocol": "Slides were scanned immediately after washing on the Agilent G2565CA Microarray Scanner using one color scan setting for 8x60k array slides (Scan Area 61x21.6 mm, Scan resolution 3 \u00b5m, Dye channel is set to Green and Green PMT is set to 100%).",
    "description": "H167_21: H167_21: Carotid artery_42",
    "data_processing": "The scanned images were analyzed with Feature Extraction Software 10.7.1.1 (Agilent) using default parameters (protocol GE1-107_Sep09 and Grid: 039494_D_F_20120628) to obtain background subtracted and spatially detrended Processed Signal intensities. Features flagged in Feature Extraction as Feature Non-uniform outliers were excluded. Data were normalized using R statistical software. Raw values of all probes on all arrays were normalized against a virtual median chip (median raw intensity per row) using a locally weighted scattered plot smoother analysis (LOWESS). Values for replicate probes were averaged. The data were filtered to remove probes with low intensity values.",
    "platform_id": "GPL17077",
    "contact_name": "Marja,,Steenman",
    "contact_email": "marja.steenman@inserm.fr",
    "contact_institute": "L'institut du thorax",
    "contact_address": "8 quai Moncousu",
    "contact_city": "Nantes",
    "contact_zip/postal_code": "44007",
    "contact_country": "France",
    "supplementary_file": "ftp://ftp.ncbi.nlm.nih.gov/geo/samples/GSM2696nnn/GSM2696658/suppl/GSM2696658_US82400123_253949440807_S01_GE1_107_Sep09_2_3.txt.gz",
    "data_row_count": "47264"
  },
  {
    "accession": "GSE100927",
    "title": "H168_182: Femoral artery_4",
    "geo_accession": "GSM2696659",
    "status": "Public on Mar 07 2018",
    "submission_date": "Jul 07 2017",
    "last_update_date": "Mar 07 2018",
    "type": "RNA",
    "channel_count": "1",
    "source_name_ch1": "Atherosclerotic femoral artery",
    "organism_ch1": "Homo sapiens",
    "characteristics_ch1": "tissue: Atherosclerotic femoral artery",
    "characteristics_ch1_2": "gender: male",
    "molecule_ch1": "total RNA",
    "extract_protocol_ch1": "Total RNA was extracted using Macherey Nagel NucleoSpin columns. RNA was quantified using a NanoDrop-1000 spectrophotometer and quality was assessed using an Agilent 2200 TapeStation system.",
    "label_ch1": "Cy3",
    "label_protocol_ch1": "Cyanine-3 (Cy3) labeled cRNA was prepared from100 ng RNA using the Low Input QuickAmp Labeling Kit One-Color (Agilent) according to the manufacturer's instructions, followed by RNAeasy column purification (QIAGEN).  Dye incorporation and cRNA yield were checked with the NanoDrop ND-1000 Spectrophotometer.",
    "taxid_ch1": "9606",
    "hyb_protocol": "600 ng of Cy3-labeled cRNA (specific activity >6.0 pmol Cy3/ug cRNA) was fragmented at 60\u00b0C for 30 minutes in a reaction volume of 25 \u00b5l containing 1x Agilent fragmentation buffer and 2x Agilent blocking agent following the manufacturers instructions. On completion of the fragmentation reaction, 25 \u00b5l of 2x Agilent Hi-RPM hybridization buffer was added to the fragmentation mixture and hybridized to Agilent SurePrint G3 Human Gene Expression microarrays (G4851B) for 17 hours at 65\u00b0C in a rotating Agilent hybridization oven.  After hybridization, microarrays were washed 1 minute at room temperature with GE Wash Buffer 1 (Agilent) and 1 minute with 37\u00b0C GE Wash buffer 2 (Agilent). Next, microarrays were washed 30 seconds in acetonitrile and 30 seconds in Stabilization and Drying Solution.",
    "scan_protocol": "Slides were scanned immediately after washing on the Agilent G2565CA Microarray Scanner using one color scan setting for 8x60k array slides (Scan Area 61x21.6 mm, Scan resolution 3 \u00b5m, Dye channel is set to Green and Green PMT is set to 100%).",
    "description": "H168_182: H168_182: Femoral artery_4",
    "data_processing": "The scanned images were analyzed with Feature Extraction Software 10.7.1.1 (Agilent) using default parameters (protocol GE1-107_Sep09 and Grid: 039494_D_F_20120628) to obtain background subtracted and spatially detrended Processed Signal intensities. Features flagged in Feature Extraction as Feature Non-uniform outliers were excluded. Data were normalized using R statistical software. Raw values of all probes on all arrays were normalized against a virtual median chip (median raw intensity per row) using a locally weighted scattered plot smoother analysis (LOWESS). Values for replicate probes were averaged. The data were filtered to remove probes with low intensity values.",
    "platform_id": "GPL17077",
    "contact_name": "Marja,,Steenman",
    "contact_email": "marja.steenman@inserm.fr",
    "contact_institute": "L'institut du thorax",
    "contact_address": "8 quai Moncousu",
    "contact_city": "Nantes",
    "contact_zip/postal_code": "44007",
    "contact_country": "France",
    "supplementary_file": "ftp://ftp.ncbi.nlm.nih.gov/geo/samples/GSM2696nnn/GSM2696659/suppl/GSM2696659_US82400123_253949440807_S01_GE1_107_Sep09_2_4.txt.gz",
    "data_row_count": "47264"
  },
  {
    "accession": "GSE100927",
    "title": "H17_200: Femoral artery_Control 25",
    "geo_accession": "GSM2696660",
    "status": "Public on Mar 07 2018",
    "submission_date": "Jul 07 2017",
    "last_update_date": "Mar 07 2018",
    "type": "RNA",
    "channel_count": "1",
    "source_name_ch1": "Control femoral artery",
    "organism_ch1": "Homo sapiens",
    "characteristics_ch1": "tissue: Control femoral artery",
    "characteristics_ch1_2": "gender: male",
    "molecule_ch1": "total RNA",
    "extract_protocol_ch1": "Total RNA was extracted using Macherey Nagel NucleoSpin columns. RNA was quantified using a NanoDrop-1000 spectrophotometer and quality was assessed using an Agilent 2200 TapeStation system.",
    "label_ch1": "Cy3",
    "label_protocol_ch1": "Cyanine-3 (Cy3) labeled cRNA was prepared from100 ng RNA using the Low Input QuickAmp Labeling Kit One-Color (Agilent) according to the manufacturer's instructions, followed by RNAeasy column purification (QIAGEN).  Dye incorporation and cRNA yield were checked with the NanoDrop ND-1000 Spectrophotometer.",
    "taxid_ch1": "9606",
    "hyb_protocol": "600 ng of Cy3-labeled cRNA (specific activity >6.0 pmol Cy3/ug cRNA) was fragmented at 60\u00b0C for 30 minutes in a reaction volume of 25 \u00b5l containing 1x Agilent fragmentation buffer and 2x Agilent blocking agent following the manufacturers instructions. On completion of the fragmentation reaction, 25 \u00b5l of 2x Agilent Hi-RPM hybridization buffer was added to the fragmentation mixture and hybridized to Agilent SurePrint G3 Human Gene Expression microarrays (G4851B) for 17 hours at 65\u00b0C in a rotating Agilent hybridization oven.  After hybridization, microarrays were washed 1 minute at room temperature with GE Wash Buffer 1 (Agilent) and 1 minute with 37\u00b0C GE Wash buffer 2 (Agilent). Next, microarrays were washed 30 seconds in acetonitrile and 30 seconds in Stabilization and Drying Solution.",
    "scan_protocol": "Slides were scanned immediately after washing on the Agilent G2565CA Microarray Scanner using one color scan setting for 8x60k array slides (Scan Area 61x21.6 mm, Scan resolution 3 \u00b5m, Dye channel is set to Green and Green PMT is set to 100%).",
    "description": "H17_200: H17_200: Femoral artery_Control 25",
    "data_processing": "The scanned images were analyzed with Feature Extraction Software 10.7.1.1 (Agilent) using default parameters (protocol GE1-107_Sep09 and Grid: 039494_D_F_20120628) to obtain background subtracted and spatially detrended Processed Signal intensities. Features flagged in Feature Extraction as Feature Non-uniform outliers were excluded. Data were normalized using R statistical software. Raw values of all probes on all arrays were normalized against a virtual median chip (median raw intensity per row) using a locally weighted scattered plot smoother analysis (LOWESS). Values for replicate probes were averaged. The data were filtered to remove probes with low intensity values.",
    "platform_id": "GPL17077",
    "contact_name": "Marja,,Steenman",
    "contact_email": "marja.steenman@inserm.fr",
    "contact_institute": "L'institut du thorax",
    "contact_address": "8 quai Moncousu",
    "contact_city": "Nantes",
    "contact_zip/postal_code": "44007",
    "contact_country": "France",
    "supplementary_file": "ftp://ftp.ncbi.nlm.nih.gov/geo/samples/GSM2696nnn/GSM2696660/suppl/GSM2696660_US82400123_253949440800_S01_GE1_107_Sep09_1_1.txt.gz",
    "data_row_count": "47264"
  },
  {
    "accession": "GSE100927",
    "title": "H173_170: Femoral artery_16",
    "geo_accession": "GSM2696661",
    "status": "Public on Mar 07 2018",
    "submission_date": "Jul 07 2017",
    "last_update_date": "Mar 07 2018",
    "type": "RNA",
    "channel_count": "1",
    "source_name_ch1": "Atherosclerotic femoral artery",
    "organism_ch1": "Homo sapiens",
    "characteristics_ch1": "tissue: Atherosclerotic femoral artery",
    "characteristics_ch1_2": "gender: male",
    "molecule_ch1": "total RNA",
    "extract_protocol_ch1": "Total RNA was extracted using Macherey Nagel NucleoSpin columns. RNA was quantified using a NanoDrop-1000 spectrophotometer and quality was assessed using an Agilent 2200 TapeStation system.",
    "label_ch1": "Cy3",
    "label_protocol_ch1": "Cyanine-3 (Cy3) labeled cRNA was prepared from100 ng RNA using the Low Input QuickAmp Labeling Kit One-Color (Agilent) according to the manufacturer's instructions, followed by RNAeasy column purification (QIAGEN).  Dye incorporation and cRNA yield were checked with the NanoDrop ND-1000 Spectrophotometer.",
    "taxid_ch1": "9606",
    "hyb_protocol": "600 ng of Cy3-labeled cRNA (specific activity >6.0 pmol Cy3/ug cRNA) was fragmented at 60\u00b0C for 30 minutes in a reaction volume of 25 \u00b5l containing 1x Agilent fragmentation buffer and 2x Agilent blocking agent following the manufacturers instructions. On completion of the fragmentation reaction, 25 \u00b5l of 2x Agilent Hi-RPM hybridization buffer was added to the fragmentation mixture and hybridized to Agilent SurePrint G3 Human Gene Expression microarrays (G4851B) for 17 hours at 65\u00b0C in a rotating Agilent hybridization oven.  After hybridization, microarrays were washed 1 minute at room temperature with GE Wash Buffer 1 (Agilent) and 1 minute with 37\u00b0C GE Wash buffer 2 (Agilent). Next, microarrays were washed 30 seconds in acetonitrile and 30 seconds in Stabilization and Drying Solution.",
    "scan_protocol": "Slides were scanned immediately after washing on the Agilent G2565CA Microarray Scanner using one color scan setting for 8x60k array slides (Scan Area 61x21.6 mm, Scan resolution 3 \u00b5m, Dye channel is set to Green and Green PMT is set to 100%).",
    "description": "H173_170: H173_170: Femoral artery_16",
    "data_processing": "The scanned images were analyzed with Feature Extraction Software 10.7.1.1 (Agilent) using default parameters (protocol GE1-107_Sep09 and Grid: 039494_D_F_20120628) to obtain background subtracted and spatially detrended Processed Signal intensities. Features flagged in Feature Extraction as Feature Non-uniform outliers were excluded. Data were normalized using R statistical software. Raw values of all probes on all arrays were normalized against a virtual median chip (median raw intensity per row) using a locally weighted scattered plot smoother analysis (LOWESS). Values for replicate probes were averaged. The data were filtered to remove probes with low intensity values.",
    "platform_id": "GPL17077",
    "contact_name": "Marja,,Steenman",
    "contact_email": "marja.steenman@inserm.fr",
    "contact_institute": "L'institut du thorax",
    "contact_address": "8 quai Moncousu",
    "contact_city": "Nantes",
    "contact_zip/postal_code": "44007",
    "contact_country": "France",
    "supplementary_file": "ftp://ftp.ncbi.nlm.nih.gov/geo/samples/GSM2696nnn/GSM2696661/suppl/GSM2696661_US82400123_253949440788_S01_GE1_107_Sep09_2_1.txt.gz",
    "data_row_count": "47264"
  },
  {
    "accession": "GSE100927",
    "title": "H177_153: Femoral artery_Control 22",
    "geo_accession": "GSM2696662",
    "status": "Public on Mar 07 2018",
    "submission_date": "Jul 07 2017",
    "last_update_date": "Mar 07 2018",
    "type": "RNA",
    "channel_count": "1",
    "source_name_ch1": "Control femoral artery",
    "organism_ch1": "Homo sapiens",
    "characteristics_ch1": "tissue: Control femoral artery",
    "characteristics_ch1_2": "gender: male",
    "molecule_ch1": "total RNA",
    "extract_protocol_ch1": "Total RNA was extracted using Macherey Nagel NucleoSpin columns. RNA was quantified using a NanoDrop-1000 spectrophotometer and quality was assessed using an Agilent 2200 TapeStation system.",
    "label_ch1": "Cy3",
    "label_protocol_ch1": "Cyanine-3 (Cy3) labeled cRNA was prepared from100 ng RNA using the Low Input QuickAmp Labeling Kit One-Color (Agilent) according to the manufacturer's instructions, followed by RNAeasy column purification (QIAGEN).  Dye incorporation and cRNA yield were checked with the NanoDrop ND-1000 Spectrophotometer.",
    "taxid_ch1": "9606",
    "hyb_protocol": "600 ng of Cy3-labeled cRNA (specific activity >6.0 pmol Cy3/ug cRNA) was fragmented at 60\u00b0C for 30 minutes in a reaction volume of 25 \u00b5l containing 1x Agilent fragmentation buffer and 2x Agilent blocking agent following the manufacturers instructions. On completion of the fragmentation reaction, 25 \u00b5l of 2x Agilent Hi-RPM hybridization buffer was added to the fragmentation mixture and hybridized to Agilent SurePrint G3 Human Gene Expression microarrays (G4851B) for 17 hours at 65\u00b0C in a rotating Agilent hybridization oven.  After hybridization, microarrays were washed 1 minute at room temperature with GE Wash Buffer 1 (Agilent) and 1 minute with 37\u00b0C GE Wash buffer 2 (Agilent). Next, microarrays were washed 30 seconds in acetonitrile and 30 seconds in Stabilization and Drying Solution.",
    "scan_protocol": "Slides were scanned immediately after washing on the Agilent G2565CA Microarray Scanner using one color scan setting for 8x60k array slides (Scan Area 61x21.6 mm, Scan resolution 3 \u00b5m, Dye channel is set to Green and Green PMT is set to 100%).",
    "description": "H177_153: H177_153: Femoral artery_Control 22",
    "data_processing": "The scanned images were analyzed with Feature Extraction Software 10.7.1.1 (Agilent) using default parameters (protocol GE1-107_Sep09 and Grid: 039494_D_F_20120628) to obtain background subtracted and spatially detrended Processed Signal intensities. Features flagged in Feature Extraction as Feature Non-uniform outliers were excluded. Data were normalized using R statistical software. Raw values of all probes on all arrays were normalized against a virtual median chip (median raw intensity per row) using a locally weighted scattered plot smoother analysis (LOWESS). Values for replicate probes were averaged. The data were filtered to remove probes with low intensity values.",
    "platform_id": "GPL17077",
    "contact_name": "Marja,,Steenman",
    "contact_email": "marja.steenman@inserm.fr",
    "contact_institute": "L'institut du thorax",
    "contact_address": "8 quai Moncousu",
    "contact_city": "Nantes",
    "contact_zip/postal_code": "44007",
    "contact_country": "France",
    "supplementary_file": "ftp://ftp.ncbi.nlm.nih.gov/geo/samples/GSM2696nnn/GSM2696662/suppl/GSM2696662_US82400123_253949440787_S01_GE1_107_Sep09_1_1.txt.gz",
    "data_row_count": "47264"
  },
  {
    "accession": "GSE100927",
    "title": "H179_158: Carotid artery_22",
    "geo_accession": "GSM2696663",
    "status": "Public on Mar 07 2018",
    "submission_date": "Jul 07 2017",
    "last_update_date": "Mar 07 2018",
    "type": "RNA",
    "channel_count": "1",
    "source_name_ch1": "Atherosclerotic carotid artery",
    "organism_ch1": "Homo sapiens",
    "characteristics_ch1": "tissue: Atherosclerotic carotid artery",
    "characteristics_ch1_2": "gender: male",
    "molecule_ch1": "total RNA",
    "extract_protocol_ch1": "Total RNA was extracted using Macherey Nagel NucleoSpin columns. RNA was quantified using a NanoDrop-1000 spectrophotometer and quality was assessed using an Agilent 2200 TapeStation system.",
    "label_ch1": "Cy3",
    "label_protocol_ch1": "Cyanine-3 (Cy3) labeled cRNA was prepared from100 ng RNA using the Low Input QuickAmp Labeling Kit One-Color (Agilent) according to the manufacturer's instructions, followed by RNAeasy column purification (QIAGEN).  Dye incorporation and cRNA yield were checked with the NanoDrop ND-1000 Spectrophotometer.",
    "taxid_ch1": "9606",
    "hyb_protocol": "600 ng of Cy3-labeled cRNA (specific activity >6.0 pmol Cy3/ug cRNA) was fragmented at 60\u00b0C for 30 minutes in a reaction volume of 25 \u00b5l containing 1x Agilent fragmentation buffer and 2x Agilent blocking agent following the manufacturers instructions. On completion of the fragmentation reaction, 25 \u00b5l of 2x Agilent Hi-RPM hybridization buffer was added to the fragmentation mixture and hybridized to Agilent SurePrint G3 Human Gene Expression microarrays (G4851B) for 17 hours at 65\u00b0C in a rotating Agilent hybridization oven.  After hybridization, microarrays were washed 1 minute at room temperature with GE Wash Buffer 1 (Agilent) and 1 minute with 37\u00b0C GE Wash buffer 2 (Agilent). Next, microarrays were washed 30 seconds in acetonitrile and 30 seconds in Stabilization and Drying Solution.",
    "scan_protocol": "Slides were scanned immediately after washing on the Agilent G2565CA Microarray Scanner using one color scan setting for 8x60k array slides (Scan Area 61x21.6 mm, Scan resolution 3 \u00b5m, Dye channel is set to Green and Green PMT is set to 100%).",
    "description": "H179_158: H179_158: Carotid artery_22",
    "data_processing": "The scanned images were analyzed with Feature Extraction Software 10.7.1.1 (Agilent) using default parameters (protocol GE1-107_Sep09 and Grid: 039494_D_F_20120628) to obtain background subtracted and spatially detrended Processed Signal intensities. Features flagged in Feature Extraction as Feature Non-uniform outliers were excluded. Data were normalized using R statistical software. Raw values of all probes on all arrays were normalized against a virtual median chip (median raw intensity per row) using a locally weighted scattered plot smoother analysis (LOWESS). Values for replicate probes were averaged. The data were filtered to remove probes with low intensity values.",
    "platform_id": "GPL17077",
    "contact_name": "Marja,,Steenman",
    "contact_email": "marja.steenman@inserm.fr",
    "contact_institute": "L'institut du thorax",
    "contact_address": "8 quai Moncousu",
    "contact_city": "Nantes",
    "contact_zip/postal_code": "44007",
    "contact_country": "France",
    "supplementary_file": "ftp://ftp.ncbi.nlm.nih.gov/geo/samples/GSM2696nnn/GSM2696663/suppl/GSM2696663_US82400123_253949440787_S01_GE1_107_Sep09_1_3.txt.gz",
    "data_row_count": "47264"
  },
  {
    "accession": "GSE100927",
    "title": "H18_75: Infra-popliteal artery_20",
    "geo_accession": "GSM2696664",
    "status": "Public on Mar 07 2018",
    "submission_date": "Jul 07 2017",
    "last_update_date": "Mar 07 2018",
    "type": "RNA",
    "channel_count": "1",
    "source_name_ch1": "Atherosclerotic infra-popliteal artery",
    "organism_ch1": "Homo sapiens",
    "characteristics_ch1": "tissue: Atherosclerotic infra-popliteal artery",
    "characteristics_ch1_2": "gender: female",
    "molecule_ch1": "total RNA",
    "extract_protocol_ch1": "Total RNA was extracted using Macherey Nagel NucleoSpin columns. RNA was quantified using a NanoDrop-1000 spectrophotometer and quality was assessed using an Agilent 2200 TapeStation system.",
    "label_ch1": "Cy3",
    "label_protocol_ch1": "Cyanine-3 (Cy3) labeled cRNA was prepared from100 ng RNA using the Low Input QuickAmp Labeling Kit One-Color (Agilent) according to the manufacturer's instructions, followed by RNAeasy column purification (QIAGEN).  Dye incorporation and cRNA yield were checked with the NanoDrop ND-1000 Spectrophotometer.",
    "taxid_ch1": "9606",
    "hyb_protocol": "600 ng of Cy3-labeled cRNA (specific activity >6.0 pmol Cy3/ug cRNA) was fragmented at 60\u00b0C for 30 minutes in a reaction volume of 25 \u00b5l containing 1x Agilent fragmentation buffer and 2x Agilent blocking agent following the manufacturers instructions. On completion of the fragmentation reaction, 25 \u00b5l of 2x Agilent Hi-RPM hybridization buffer was added to the fragmentation mixture and hybridized to Agilent SurePrint G3 Human Gene Expression microarrays (G4851B) for 17 hours at 65\u00b0C in a rotating Agilent hybridization oven.  After hybridization, microarrays were washed 1 minute at room temperature with GE Wash Buffer 1 (Agilent) and 1 minute with 37\u00b0C GE Wash buffer 2 (Agilent). Next, microarrays were washed 30 seconds in acetonitrile and 30 seconds in Stabilization and Drying Solution.",
    "scan_protocol": "Slides were scanned immediately after washing on the Agilent G2565CA Microarray Scanner using one color scan setting for 8x60k array slides (Scan Area 61x21.6 mm, Scan resolution 3 \u00b5m, Dye channel is set to Green and Green PMT is set to 100%).",
    "description": "H18_75: H18_75: Infra-popliteal artery_20",
    "data_processing": "The scanned images were analyzed with Feature Extraction Software 10.7.1.1 (Agilent) using default parameters (protocol GE1-107_Sep09 and Grid: 039494_D_F_20120628) to obtain background subtracted and spatially detrended Processed Signal intensities. Features flagged in Feature Extraction as Feature Non-uniform outliers were excluded. Data were normalized using R statistical software. Raw values of all probes on all arrays were normalized against a virtual median chip (median raw intensity per row) using a locally weighted scattered plot smoother analysis (LOWESS). Values for replicate probes were averaged. The data were filtered to remove probes with low intensity values.",
    "platform_id": "GPL17077",
    "contact_name": "Marja,,Steenman",
    "contact_email": "marja.steenman@inserm.fr",
    "contact_institute": "L'institut du thorax",
    "contact_address": "8 quai Moncousu",
    "contact_city": "Nantes",
    "contact_zip/postal_code": "44007",
    "contact_country": "France",
    "supplementary_file": "ftp://ftp.ncbi.nlm.nih.gov/geo/samples/GSM2696nnn/GSM2696664/suppl/GSM2696664_US82400123_253949440800_S01_GE1_107_Sep09_1_2.txt.gz",
    "data_row_count": "47264"
  },
  {
    "accession": "GSE100927",
    "title": "H182_185: Femoral artery_27",
    "geo_accession": "GSM2696665",
    "status": "Public on Mar 07 2018",
    "submission_date": "Jul 07 2017",
    "last_update_date": "Mar 07 2018",
    "type": "RNA",
    "channel_count": "1",
    "source_name_ch1": "Atherosclerotic femoral artery",
    "organism_ch1": "Homo sapiens",
    "characteristics_ch1": "tissue: Atherosclerotic femoral artery",
    "characteristics_ch1_2": "gender: male",
    "molecule_ch1": "total RNA",
    "extract_protocol_ch1": "Total RNA was extracted using Macherey Nagel NucleoSpin columns. RNA was quantified using a NanoDrop-1000 spectrophotometer and quality was assessed using an Agilent 2200 TapeStation system.",
    "label_ch1": "Cy3",
    "label_protocol_ch1": "Cyanine-3 (Cy3) labeled cRNA was prepared from100 ng RNA using the Low Input QuickAmp Labeling Kit One-Color (Agilent) according to the manufacturer's instructions, followed by RNAeasy column purification (QIAGEN).  Dye incorporation and cRNA yield were checked with the NanoDrop ND-1000 Spectrophotometer.",
    "taxid_ch1": "9606",
    "hyb_protocol": "600 ng of Cy3-labeled cRNA (specific activity >6.0 pmol Cy3/ug cRNA) was fragmented at 60\u00b0C for 30 minutes in a reaction volume of 25 \u00b5l containing 1x Agilent fragmentation buffer and 2x Agilent blocking agent following the manufacturers instructions. On completion of the fragmentation reaction, 25 \u00b5l of 2x Agilent Hi-RPM hybridization buffer was added to the fragmentation mixture and hybridized to Agilent SurePrint G3 Human Gene Expression microarrays (G4851B) for 17 hours at 65\u00b0C in a rotating Agilent hybridization oven.  After hybridization, microarrays were washed 1 minute at room temperature with GE Wash Buffer 1 (Agilent) and 1 minute with 37\u00b0C GE Wash buffer 2 (Agilent). Next, microarrays were washed 30 seconds in acetonitrile and 30 seconds in Stabilization and Drying Solution.",
    "scan_protocol": "Slides were scanned immediately after washing on the Agilent G2565CA Microarray Scanner using one color scan setting for 8x60k array slides (Scan Area 61x21.6 mm, Scan resolution 3 \u00b5m, Dye channel is set to Green and Green PMT is set to 100%).",
    "description": "H182_185: H182_185: Femoral artery_27",
    "data_processing": "The scanned images were analyzed with Feature Extraction Software 10.7.1.1 (Agilent) using default parameters (protocol GE1-107_Sep09 and Grid: 039494_D_F_20120628) to obtain background subtracted and spatially detrended Processed Signal intensities. Features flagged in Feature Extraction as Feature Non-uniform outliers were excluded. Data were normalized using R statistical software. Raw values of all probes on all arrays were normalized against a virtual median chip (median raw intensity per row) using a locally weighted scattered plot smoother analysis (LOWESS). Values for replicate probes were averaged. The data were filtered to remove probes with low intensity values.",
    "platform_id": "GPL17077",
    "contact_name": "Marja,,Steenman",
    "contact_email": "marja.steenman@inserm.fr",
    "contact_institute": "L'institut du thorax",
    "contact_address": "8 quai Moncousu",
    "contact_city": "Nantes",
    "contact_zip/postal_code": "44007",
    "contact_country": "France",
    "supplementary_file": "ftp://ftp.ncbi.nlm.nih.gov/geo/samples/GSM2696nnn/GSM2696665/suppl/GSM2696665_US82400123_253949440787_S01_GE1_107_Sep09_2_2.txt.gz",
    "data_row_count": "47264"
  },
  {
    "accession": "GSE100927",
    "title": "H184_196: Infra-popliteal artery_17",
    "geo_accession": "GSM2696666",
    "status": "Public on Mar 07 2018",
    "submission_date": "Jul 07 2017",
    "last_update_date": "Mar 07 2018",
    "type": "RNA",
    "channel_count": "1",
    "source_name_ch1": "Atherosclerotic infra-popliteal artery",
    "organism_ch1": "Homo sapiens",
    "characteristics_ch1": "tissue: Atherosclerotic infra-popliteal artery",
    "characteristics_ch1_2": "gender: male",
    "molecule_ch1": "total RNA",
    "extract_protocol_ch1": "Total RNA was extracted using Macherey Nagel NucleoSpin columns. RNA was quantified using a NanoDrop-1000 spectrophotometer and quality was assessed using an Agilent 2200 TapeStation system.",
    "label_ch1": "Cy3",
    "label_protocol_ch1": "Cyanine-3 (Cy3) labeled cRNA was prepared from100 ng RNA using the Low Input QuickAmp Labeling Kit One-Color (Agilent) according to the manufacturer's instructions, followed by RNAeasy column purification (QIAGEN).  Dye incorporation and cRNA yield were checked with the NanoDrop ND-1000 Spectrophotometer.",
    "taxid_ch1": "9606",
    "hyb_protocol": "600 ng of Cy3-labeled cRNA (specific activity >6.0 pmol Cy3/ug cRNA) was fragmented at 60\u00b0C for 30 minutes in a reaction volume of 25 \u00b5l containing 1x Agilent fragmentation buffer and 2x Agilent blocking agent following the manufacturers instructions. On completion of the fragmentation reaction, 25 \u00b5l of 2x Agilent Hi-RPM hybridization buffer was added to the fragmentation mixture and hybridized to Agilent SurePrint G3 Human Gene Expression microarrays (G4851B) for 17 hours at 65\u00b0C in a rotating Agilent hybridization oven.  After hybridization, microarrays were washed 1 minute at room temperature with GE Wash Buffer 1 (Agilent) and 1 minute with 37\u00b0C GE Wash buffer 2 (Agilent). Next, microarrays were washed 30 seconds in acetonitrile and 30 seconds in Stabilization and Drying Solution.",
    "scan_protocol": "Slides were scanned immediately after washing on the Agilent G2565CA Microarray Scanner using one color scan setting for 8x60k array slides (Scan Area 61x21.6 mm, Scan resolution 3 \u00b5m, Dye channel is set to Green and Green PMT is set to 100%).",
    "description": "H184_196: H184_196: Infra-popliteal artery_17",
    "data_processing": "The scanned images were analyzed with Feature Extraction Software 10.7.1.1 (Agilent) using default parameters (protocol GE1-107_Sep09 and Grid: 039494_D_F_20120628) to obtain background subtracted and spatially detrended Processed Signal intensities. Features flagged in Feature Extraction as Feature Non-uniform outliers were excluded. Data were normalized using R statistical software. Raw values of all probes on all arrays were normalized against a virtual median chip (median raw intensity per row) using a locally weighted scattered plot smoother analysis (LOWESS). Values for replicate probes were averaged. The data were filtered to remove probes with low intensity values.",
    "platform_id": "GPL17077",
    "contact_name": "Marja,,Steenman",
    "contact_email": "marja.steenman@inserm.fr",
    "contact_institute": "L'institut du thorax",
    "contact_address": "8 quai Moncousu",
    "contact_city": "Nantes",
    "contact_zip/postal_code": "44007",
    "contact_country": "France",
    "supplementary_file": "ftp://ftp.ncbi.nlm.nih.gov/geo/samples/GSM2696nnn/GSM2696666/suppl/GSM2696666_US82400123_253949440787_S01_GE1_107_Sep09_2_4.txt.gz",
    "data_row_count": "47264"
  },
  {
    "accession": "GSE100927",
    "title": "H185_163: Carotid artery_6",
    "geo_accession": "GSM2696667",
    "status": "Public on Mar 07 2018",
    "submission_date": "Jul 07 2017",
    "last_update_date": "Mar 07 2018",
    "type": "RNA",
    "channel_count": "1",
    "source_name_ch1": "Atherosclerotic carotid artery",
    "organism_ch1": "Homo sapiens",
    "characteristics_ch1": "tissue: Atherosclerotic carotid artery",
    "characteristics_ch1_2": "gender: male",
    "molecule_ch1": "total RNA",
    "extract_protocol_ch1": "Total RNA was extracted using Macherey Nagel NucleoSpin columns. RNA was quantified using a NanoDrop-1000 spectrophotometer and quality was assessed using an Agilent 2200 TapeStation system.",
    "label_ch1": "Cy3",
    "label_protocol_ch1": "Cyanine-3 (Cy3) labeled cRNA was prepared from100 ng RNA using the Low Input QuickAmp Labeling Kit One-Color (Agilent) according to the manufacturer's instructions, followed by RNAeasy column purification (QIAGEN).  Dye incorporation and cRNA yield were checked with the NanoDrop ND-1000 Spectrophotometer.",
    "taxid_ch1": "9606",
    "hyb_protocol": "600 ng of Cy3-labeled cRNA (specific activity >6.0 pmol Cy3/ug cRNA) was fragmented at 60\u00b0C for 30 minutes in a reaction volume of 25 \u00b5l containing 1x Agilent fragmentation buffer and 2x Agilent blocking agent following the manufacturers instructions. On completion of the fragmentation reaction, 25 \u00b5l of 2x Agilent Hi-RPM hybridization buffer was added to the fragmentation mixture and hybridized to Agilent SurePrint G3 Human Gene Expression microarrays (G4851B) for 17 hours at 65\u00b0C in a rotating Agilent hybridization oven.  After hybridization, microarrays were washed 1 minute at room temperature with GE Wash Buffer 1 (Agilent) and 1 minute with 37\u00b0C GE Wash buffer 2 (Agilent). Next, microarrays were washed 30 seconds in acetonitrile and 30 seconds in Stabilization and Drying Solution.",
    "scan_protocol": "Slides were scanned immediately after washing on the Agilent G2565CA Microarray Scanner using one color scan setting for 8x60k array slides (Scan Area 61x21.6 mm, Scan resolution 3 \u00b5m, Dye channel is set to Green and Green PMT is set to 100%).",
    "description": "H185_163: H185_163: Carotid artery_6",
    "data_processing": "The scanned images were analyzed with Feature Extraction Software 10.7.1.1 (Agilent) using default parameters (protocol GE1-107_Sep09 and Grid: 039494_D_F_20120628) to obtain background subtracted and spatially detrended Processed Signal intensities. Features flagged in Feature Extraction as Feature Non-uniform outliers were excluded. Data were normalized using R statistical software. Raw values of all probes on all arrays were normalized against a virtual median chip (median raw intensity per row) using a locally weighted scattered plot smoother analysis (LOWESS). Values for replicate probes were averaged. The data were filtered to remove probes with low intensity values.",
    "platform_id": "GPL17077",
    "contact_name": "Marja,,Steenman",
    "contact_email": "marja.steenman@inserm.fr",
    "contact_institute": "L'institut du thorax",
    "contact_address": "8 quai Moncousu",
    "contact_city": "Nantes",
    "contact_zip/postal_code": "44007",
    "contact_country": "France",
    "supplementary_file": "ftp://ftp.ncbi.nlm.nih.gov/geo/samples/GSM2696nnn/GSM2696667/suppl/GSM2696667_US82400123_253949440786_S01_GE1_107_Sep09_1_1.txt.gz",
    "data_row_count": "47264"
  },
  {
    "accession": "GSE100927",
    "title": "H188_149: Femoral artery_20",
    "geo_accession": "GSM2696668",
    "status": "Public on Mar 07 2018",
    "submission_date": "Jul 07 2017",
    "last_update_date": "Mar 07 2018",
    "type": "RNA",
    "channel_count": "1",
    "source_name_ch1": "Atherosclerotic femoral artery",
    "organism_ch1": "Homo sapiens",
    "characteristics_ch1": "tissue: Atherosclerotic femoral artery",
    "characteristics_ch1_2": "gender: male",
    "molecule_ch1": "total RNA",
    "extract_protocol_ch1": "Total RNA was extracted using Macherey Nagel NucleoSpin columns. RNA was quantified using a NanoDrop-1000 spectrophotometer and quality was assessed using an Agilent 2200 TapeStation system.",
    "label_ch1": "Cy3",
    "label_protocol_ch1": "Cyanine-3 (Cy3) labeled cRNA was prepared from100 ng RNA using the Low Input QuickAmp Labeling Kit One-Color (Agilent) according to the manufacturer's instructions, followed by RNAeasy column purification (QIAGEN).  Dye incorporation and cRNA yield were checked with the NanoDrop ND-1000 Spectrophotometer.",
    "taxid_ch1": "9606",
    "hyb_protocol": "600 ng of Cy3-labeled cRNA (specific activity >6.0 pmol Cy3/ug cRNA) was fragmented at 60\u00b0C for 30 minutes in a reaction volume of 25 \u00b5l containing 1x Agilent fragmentation buffer and 2x Agilent blocking agent following the manufacturers instructions. On completion of the fragmentation reaction, 25 \u00b5l of 2x Agilent Hi-RPM hybridization buffer was added to the fragmentation mixture and hybridized to Agilent SurePrint G3 Human Gene Expression microarrays (G4851B) for 17 hours at 65\u00b0C in a rotating Agilent hybridization oven.  After hybridization, microarrays were washed 1 minute at room temperature with GE Wash Buffer 1 (Agilent) and 1 minute with 37\u00b0C GE Wash buffer 2 (Agilent). Next, microarrays were washed 30 seconds in acetonitrile and 30 seconds in Stabilization and Drying Solution.",
    "scan_protocol": "Slides were scanned immediately after washing on the Agilent G2565CA Microarray Scanner using one color scan setting for 8x60k array slides (Scan Area 61x21.6 mm, Scan resolution 3 \u00b5m, Dye channel is set to Green and Green PMT is set to 100%).",
    "description": "H188_149: H188_149: Femoral artery_20",
    "data_processing": "The scanned images were analyzed with Feature Extraction Software 10.7.1.1 (Agilent) using default parameters (protocol GE1-107_Sep09 and Grid: 039494_D_F_20120628) to obtain background subtracted and spatially detrended Processed Signal intensities. Features flagged in Feature Extraction as Feature Non-uniform outliers were excluded. Data were normalized using R statistical software. Raw values of all probes on all arrays were normalized against a virtual median chip (median raw intensity per row) using a locally weighted scattered plot smoother analysis (LOWESS). Values for replicate probes were averaged. The data were filtered to remove probes with low intensity values.",
    "platform_id": "GPL17077",
    "contact_name": "Marja,,Steenman",
    "contact_email": "marja.steenman@inserm.fr",
    "contact_institute": "L'institut du thorax",
    "contact_address": "8 quai Moncousu",
    "contact_city": "Nantes",
    "contact_zip/postal_code": "44007",
    "contact_country": "France",
    "supplementary_file": "ftp://ftp.ncbi.nlm.nih.gov/geo/samples/GSM2696nnn/GSM2696668/suppl/GSM2696668_US82400123_253949440786_S01_GE1_107_Sep09_1_4.txt.gz",
    "data_row_count": "47264"
  },
  {
    "accession": "GSE100927",
    "title": "H190_44: Femoral artery_Control 05",
    "geo_accession": "GSM2696669",
    "status": "Public on Mar 07 2018",
    "submission_date": "Jul 07 2017",
    "last_update_date": "Mar 07 2018",
    "type": "RNA",
    "channel_count": "1",
    "source_name_ch1": "Control femoral artery",
    "organism_ch1": "Homo sapiens",
    "characteristics_ch1": "tissue: Control femoral artery",
    "characteristics_ch1_2": "gender: male",
    "molecule_ch1": "total RNA",
    "extract_protocol_ch1": "Total RNA was extracted using Macherey Nagel NucleoSpin columns. RNA was quantified using a NanoDrop-1000 spectrophotometer and quality was assessed using an Agilent 2200 TapeStation system.",
    "label_ch1": "Cy3",
    "label_protocol_ch1": "Cyanine-3 (Cy3) labeled cRNA was prepared from100 ng RNA using the Low Input QuickAmp Labeling Kit One-Color (Agilent) according to the manufacturer's instructions, followed by RNAeasy column purification (QIAGEN).  Dye incorporation and cRNA yield were checked with the NanoDrop ND-1000 Spectrophotometer.",
    "taxid_ch1": "9606",
    "hyb_protocol": "600 ng of Cy3-labeled cRNA (specific activity >6.0 pmol Cy3/ug cRNA) was fragmented at 60\u00b0C for 30 minutes in a reaction volume of 25 \u00b5l containing 1x Agilent fragmentation buffer and 2x Agilent blocking agent following the manufacturers instructions. On completion of the fragmentation reaction, 25 \u00b5l of 2x Agilent Hi-RPM hybridization buffer was added to the fragmentation mixture and hybridized to Agilent SurePrint G3 Human Gene Expression microarrays (G4851B) for 17 hours at 65\u00b0C in a rotating Agilent hybridization oven.  After hybridization, microarrays were washed 1 minute at room temperature with GE Wash Buffer 1 (Agilent) and 1 minute with 37\u00b0C GE Wash buffer 2 (Agilent). Next, microarrays were washed 30 seconds in acetonitrile and 30 seconds in Stabilization and Drying Solution.",
    "scan_protocol": "Slides were scanned immediately after washing on the Agilent G2565CA Microarray Scanner using one color scan setting for 8x60k array slides (Scan Area 61x21.6 mm, Scan resolution 3 \u00b5m, Dye channel is set to Green and Green PMT is set to 100%).",
    "description": "H190_44: H190_44: Femoral artery_Control 05",
    "data_processing": "The scanned images were analyzed with Feature Extraction Software 10.7.1.1 (Agilent) using default parameters (protocol GE1-107_Sep09 and Grid: 039494_D_F_20120628) to obtain background subtracted and spatially detrended Processed Signal intensities. Features flagged in Feature Extraction as Feature Non-uniform outliers were excluded. Data were normalized using R statistical software. Raw values of all probes on all arrays were normalized against a virtual median chip (median raw intensity per row) using a locally weighted scattered plot smoother analysis (LOWESS). Values for replicate probes were averaged. The data were filtered to remove probes with low intensity values.",
    "platform_id": "GPL17077",
    "contact_name": "Marja,,Steenman",
    "contact_email": "marja.steenman@inserm.fr",
    "contact_institute": "L'institut du thorax",
    "contact_address": "8 quai Moncousu",
    "contact_city": "Nantes",
    "contact_zip/postal_code": "44007",
    "contact_country": "France",
    "supplementary_file": "ftp://ftp.ncbi.nlm.nih.gov/geo/samples/GSM2696nnn/GSM2696669/suppl/GSM2696669_US82400123_253949440786_S01_GE1_107_Sep09_2_2.txt.gz",
    "data_row_count": "47264"
  },
  {
    "accession": "GSE100927",
    "title": "H191_82: Carotid artery_29",
    "geo_accession": "GSM2696670",
    "status": "Public on Mar 07 2018",
    "submission_date": "Jul 07 2017",
    "last_update_date": "Mar 07 2018",
    "type": "RNA",
    "channel_count": "1",
    "source_name_ch1": "Atherosclerotic carotid artery",
    "organism_ch1": "Homo sapiens",
    "characteristics_ch1": "tissue: Atherosclerotic carotid artery",
    "characteristics_ch1_2": "gender: female",
    "molecule_ch1": "total RNA",
    "extract_protocol_ch1": "Total RNA was extracted using Macherey Nagel NucleoSpin columns. RNA was quantified using a NanoDrop-1000 spectrophotometer and quality was assessed using an Agilent 2200 TapeStation system.",
    "label_ch1": "Cy3",
    "label_protocol_ch1": "Cyanine-3 (Cy3) labeled cRNA was prepared from100 ng RNA using the Low Input QuickAmp Labeling Kit One-Color (Agilent) according to the manufacturer's instructions, followed by RNAeasy column purification (QIAGEN).  Dye incorporation and cRNA yield were checked with the NanoDrop ND-1000 Spectrophotometer.",
    "taxid_ch1": "9606",
    "hyb_protocol": "600 ng of Cy3-labeled cRNA (specific activity >6.0 pmol Cy3/ug cRNA) was fragmented at 60\u00b0C for 30 minutes in a reaction volume of 25 \u00b5l containing 1x Agilent fragmentation buffer and 2x Agilent blocking agent following the manufacturers instructions. On completion of the fragmentation reaction, 25 \u00b5l of 2x Agilent Hi-RPM hybridization buffer was added to the fragmentation mixture and hybridized to Agilent SurePrint G3 Human Gene Expression microarrays (G4851B) for 17 hours at 65\u00b0C in a rotating Agilent hybridization oven.  After hybridization, microarrays were washed 1 minute at room temperature with GE Wash Buffer 1 (Agilent) and 1 minute with 37\u00b0C GE Wash buffer 2 (Agilent). Next, microarrays were washed 30 seconds in acetonitrile and 30 seconds in Stabilization and Drying Solution.",
    "scan_protocol": "Slides were scanned immediately after washing on the Agilent G2565CA Microarray Scanner using one color scan setting for 8x60k array slides (Scan Area 61x21.6 mm, Scan resolution 3 \u00b5m, Dye channel is set to Green and Green PMT is set to 100%).",
    "description": "H191_82: H191_82: Carotid artery_29",
    "data_processing": "The scanned images were analyzed with Feature Extraction Software 10.7.1.1 (Agilent) using default parameters (protocol GE1-107_Sep09 and Grid: 039494_D_F_20120628) to obtain background subtracted and spatially detrended Processed Signal intensities. Features flagged in Feature Extraction as Feature Non-uniform outliers were excluded. Data were normalized using R statistical software. Raw values of all probes on all arrays were normalized against a virtual median chip (median raw intensity per row) using a locally weighted scattered plot smoother analysis (LOWESS). Values for replicate probes were averaged. The data were filtered to remove probes with low intensity values.",
    "platform_id": "GPL17077",
    "contact_name": "Marja,,Steenman",
    "contact_email": "marja.steenman@inserm.fr",
    "contact_institute": "L'institut du thorax",
    "contact_address": "8 quai Moncousu",
    "contact_city": "Nantes",
    "contact_zip/postal_code": "44007",
    "contact_country": "France",
    "supplementary_file": "ftp://ftp.ncbi.nlm.nih.gov/geo/samples/GSM2696nnn/GSM2696670/suppl/GSM2696670_US82400123_253949440786_S01_GE1_107_Sep09_2_3.txt.gz",
    "data_row_count": "47264"
  },
  {
    "accession": "GSE100927",
    "title": "H194_201: Infra-popliteal artery_Control 11",
    "geo_accession": "GSM2696671",
    "status": "Public on Mar 07 2018",
    "submission_date": "Jul 07 2017",
    "last_update_date": "Mar 07 2018",
    "type": "RNA",
    "channel_count": "1",
    "source_name_ch1": "Control infra-popliteal artery",
    "organism_ch1": "Homo sapiens",
    "characteristics_ch1": "tissue: Control infra-popliteal artery",
    "characteristics_ch1_2": "gender: female",
    "molecule_ch1": "total RNA",
    "extract_protocol_ch1": "Total RNA was extracted using Macherey Nagel NucleoSpin columns. RNA was quantified using a NanoDrop-1000 spectrophotometer and quality was assessed using an Agilent 2200 TapeStation system.",
    "label_ch1": "Cy3",
    "label_protocol_ch1": "Cyanine-3 (Cy3) labeled cRNA was prepared from100 ng RNA using the Low Input QuickAmp Labeling Kit One-Color (Agilent) according to the manufacturer's instructions, followed by RNAeasy column purification (QIAGEN).  Dye incorporation and cRNA yield were checked with the NanoDrop ND-1000 Spectrophotometer.",
    "taxid_ch1": "9606",
    "hyb_protocol": "600 ng of Cy3-labeled cRNA (specific activity >6.0 pmol Cy3/ug cRNA) was fragmented at 60\u00b0C for 30 minutes in a reaction volume of 25 \u00b5l containing 1x Agilent fragmentation buffer and 2x Agilent blocking agent following the manufacturers instructions. On completion of the fragmentation reaction, 25 \u00b5l of 2x Agilent Hi-RPM hybridization buffer was added to the fragmentation mixture and hybridized to Agilent SurePrint G3 Human Gene Expression microarrays (G4851B) for 17 hours at 65\u00b0C in a rotating Agilent hybridization oven.  After hybridization, microarrays were washed 1 minute at room temperature with GE Wash Buffer 1 (Agilent) and 1 minute with 37\u00b0C GE Wash buffer 2 (Agilent). Next, microarrays were washed 30 seconds in acetonitrile and 30 seconds in Stabilization and Drying Solution.",
    "scan_protocol": "Slides were scanned immediately after washing on the Agilent G2565CA Microarray Scanner using one color scan setting for 8x60k array slides (Scan Area 61x21.6 mm, Scan resolution 3 \u00b5m, Dye channel is set to Green and Green PMT is set to 100%).",
    "description": "H194_201: H194_201: Infra-popliteal artery_Control 11",
    "data_processing": "The scanned images were analyzed with Feature Extraction Software 10.7.1.1 (Agilent) using default parameters (protocol GE1-107_Sep09 and Grid: 039494_D_F_20120628) to obtain background subtracted and spatially detrended Processed Signal intensities. Features flagged in Feature Extraction as Feature Non-uniform outliers were excluded. Data were normalized using R statistical software. Raw values of all probes on all arrays were normalized against a virtual median chip (median raw intensity per row) using a locally weighted scattered plot smoother analysis (LOWESS). Values for replicate probes were averaged. The data were filtered to remove probes with low intensity values.",
    "platform_id": "GPL17077",
    "contact_name": "Marja,,Steenman",
    "contact_email": "marja.steenman@inserm.fr",
    "contact_institute": "L'institut du thorax",
    "contact_address": "8 quai Moncousu",
    "contact_city": "Nantes",
    "contact_zip/postal_code": "44007",
    "contact_country": "France",
    "supplementary_file": "ftp://ftp.ncbi.nlm.nih.gov/geo/samples/GSM2696nnn/GSM2696671/suppl/GSM2696671_US82400123_253949444275_S01_GE1_107_Sep09_1_2.txt.gz",
    "data_row_count": "47264"
  },
  {
    "accession": "GSE100927",
    "title": "H21_53: Infra-popliteal artery_3",
    "geo_accession": "GSM2696672",
    "status": "Public on Mar 07 2018",
    "submission_date": "Jul 07 2017",
    "last_update_date": "Mar 07 2018",
    "type": "RNA",
    "channel_count": "1",
    "source_name_ch1": "Atherosclerotic infra-popliteal artery",
    "organism_ch1": "Homo sapiens",
    "characteristics_ch1": "tissue: Atherosclerotic infra-popliteal artery",
    "characteristics_ch1_2": "gender: male",
    "molecule_ch1": "total RNA",
    "extract_protocol_ch1": "Total RNA was extracted using Macherey Nagel NucleoSpin columns. RNA was quantified using a NanoDrop-1000 spectrophotometer and quality was assessed using an Agilent 2200 TapeStation system.",
    "label_ch1": "Cy3",
    "label_protocol_ch1": "Cyanine-3 (Cy3) labeled cRNA was prepared from100 ng RNA using the Low Input QuickAmp Labeling Kit One-Color (Agilent) according to the manufacturer's instructions, followed by RNAeasy column purification (QIAGEN).  Dye incorporation and cRNA yield were checked with the NanoDrop ND-1000 Spectrophotometer.",
    "taxid_ch1": "9606",
    "hyb_protocol": "600 ng of Cy3-labeled cRNA (specific activity >6.0 pmol Cy3/ug cRNA) was fragmented at 60\u00b0C for 30 minutes in a reaction volume of 25 \u00b5l containing 1x Agilent fragmentation buffer and 2x Agilent blocking agent following the manufacturers instructions. On completion of the fragmentation reaction, 25 \u00b5l of 2x Agilent Hi-RPM hybridization buffer was added to the fragmentation mixture and hybridized to Agilent SurePrint G3 Human Gene Expression microarrays (G4851B) for 17 hours at 65\u00b0C in a rotating Agilent hybridization oven.  After hybridization, microarrays were washed 1 minute at room temperature with GE Wash Buffer 1 (Agilent) and 1 minute with 37\u00b0C GE Wash buffer 2 (Agilent). Next, microarrays were washed 30 seconds in acetonitrile and 30 seconds in Stabilization and Drying Solution.",
    "scan_protocol": "Slides were scanned immediately after washing on the Agilent G2565CA Microarray Scanner using one color scan setting for 8x60k array slides (Scan Area 61x21.6 mm, Scan resolution 3 \u00b5m, Dye channel is set to Green and Green PMT is set to 100%).",
    "description": "H21_53: H21_53: Infra-popliteal artery_3",
    "data_processing": "The scanned images were analyzed with Feature Extraction Software 10.7.1.1 (Agilent) using default parameters (protocol GE1-107_Sep09 and Grid: 039494_D_F_20120628) to obtain background subtracted and spatially detrended Processed Signal intensities. Features flagged in Feature Extraction as Feature Non-uniform outliers were excluded. Data were normalized using R statistical software. Raw values of all probes on all arrays were normalized against a virtual median chip (median raw intensity per row) using a locally weighted scattered plot smoother analysis (LOWESS). Values for replicate probes were averaged. The data were filtered to remove probes with low intensity values.",
    "platform_id": "GPL17077",
    "contact_name": "Marja,,Steenman",
    "contact_email": "marja.steenman@inserm.fr",
    "contact_institute": "L'institut du thorax",
    "contact_address": "8 quai Moncousu",
    "contact_city": "Nantes",
    "contact_zip/postal_code": "44007",
    "contact_country": "France",
    "supplementary_file": "ftp://ftp.ncbi.nlm.nih.gov/geo/samples/GSM2696nnn/GSM2696672/suppl/GSM2696672_US82400123_253949440800_S01_GE1_107_Sep09_2_1.txt.gz",
    "data_row_count": "47264"
  },
  {
    "accession": "GSE100927",
    "title": "H22_98: Carotid artery_92",
    "geo_accession": "GSM2696673",
    "status": "Public on Mar 07 2018",
    "submission_date": "Jul 07 2017",
    "last_update_date": "Mar 07 2018",
    "type": "RNA",
    "channel_count": "1",
    "source_name_ch1": "Atherosclerotic carotid artery",
    "organism_ch1": "Homo sapiens",
    "characteristics_ch1": "tissue: Atherosclerotic carotid artery",
    "characteristics_ch1_2": "gender: male",
    "molecule_ch1": "total RNA",
    "extract_protocol_ch1": "Total RNA was extracted using Macherey Nagel NucleoSpin columns. RNA was quantified using a NanoDrop-1000 spectrophotometer and quality was assessed using an Agilent 2200 TapeStation system.",
    "label_ch1": "Cy3",
    "label_protocol_ch1": "Cyanine-3 (Cy3) labeled cRNA was prepared from100 ng RNA using the Low Input QuickAmp Labeling Kit One-Color (Agilent) according to the manufacturer's instructions, followed by RNAeasy column purification (QIAGEN).  Dye incorporation and cRNA yield were checked with the NanoDrop ND-1000 Spectrophotometer.",
    "taxid_ch1": "9606",
    "hyb_protocol": "600 ng of Cy3-labeled cRNA (specific activity >6.0 pmol Cy3/ug cRNA) was fragmented at 60\u00b0C for 30 minutes in a reaction volume of 25 \u00b5l containing 1x Agilent fragmentation buffer and 2x Agilent blocking agent following the manufacturers instructions. On completion of the fragmentation reaction, 25 \u00b5l of 2x Agilent Hi-RPM hybridization buffer was added to the fragmentation mixture and hybridized to Agilent SurePrint G3 Human Gene Expression microarrays (G4851B) for 17 hours at 65\u00b0C in a rotating Agilent hybridization oven.  After hybridization, microarrays were washed 1 minute at room temperature with GE Wash Buffer 1 (Agilent) and 1 minute with 37\u00b0C GE Wash buffer 2 (Agilent). Next, microarrays were washed 30 seconds in acetonitrile and 30 seconds in Stabilization and Drying Solution.",
    "scan_protocol": "Slides were scanned immediately after washing on the Agilent G2565CA Microarray Scanner using one color scan setting for 8x60k array slides (Scan Area 61x21.6 mm, Scan resolution 3 \u00b5m, Dye channel is set to Green and Green PMT is set to 100%).",
    "description": "H22_98: H22_98: Carotid artery_92",
    "data_processing": "The scanned images were analyzed with Feature Extraction Software 10.7.1.1 (Agilent) using default parameters (protocol GE1-107_Sep09 and Grid: 039494_D_F_20120628) to obtain background subtracted and spatially detrended Processed Signal intensities. Features flagged in Feature Extraction as Feature Non-uniform outliers were excluded. Data were normalized using R statistical software. Raw values of all probes on all arrays were normalized against a virtual median chip (median raw intensity per row) using a locally weighted scattered plot smoother analysis (LOWESS). Values for replicate probes were averaged. The data were filtered to remove probes with low intensity values.",
    "platform_id": "GPL17077",
    "contact_name": "Marja,,Steenman",
    "contact_email": "marja.steenman@inserm.fr",
    "contact_institute": "L'institut du thorax",
    "contact_address": "8 quai Moncousu",
    "contact_city": "Nantes",
    "contact_zip/postal_code": "44007",
    "contact_country": "France",
    "supplementary_file": "ftp://ftp.ncbi.nlm.nih.gov/geo/samples/GSM2696nnn/GSM2696673/suppl/GSM2696673_US82400123_253949440800_S01_GE1_107_Sep09_2_2.txt.gz",
    "data_row_count": "47264"
  },
  {
    "accession": "GSE100927",
    "title": "H23_9: Carotid artery_5",
    "geo_accession": "GSM2696674",
    "status": "Public on Mar 07 2018",
    "submission_date": "Jul 07 2017",
    "last_update_date": "Mar 07 2018",
    "type": "RNA",
    "channel_count": "1",
    "source_name_ch1": "Atherosclerotic carotid artery",
    "organism_ch1": "Homo sapiens",
    "characteristics_ch1": "tissue: Atherosclerotic carotid artery",
    "characteristics_ch1_2": "gender: male",
    "molecule_ch1": "total RNA",
    "extract_protocol_ch1": "Total RNA was extracted using Macherey Nagel NucleoSpin columns. RNA was quantified using a NanoDrop-1000 spectrophotometer and quality was assessed using an Agilent 2200 TapeStation system.",
    "label_ch1": "Cy3",
    "label_protocol_ch1": "Cyanine-3 (Cy3) labeled cRNA was prepared from100 ng RNA using the Low Input QuickAmp Labeling Kit One-Color (Agilent) according to the manufacturer's instructions, followed by RNAeasy column purification (QIAGEN).  Dye incorporation and cRNA yield were checked with the NanoDrop ND-1000 Spectrophotometer.",
    "taxid_ch1": "9606",
    "hyb_protocol": "600 ng of Cy3-labeled cRNA (specific activity >6.0 pmol Cy3/ug cRNA) was fragmented at 60\u00b0C for 30 minutes in a reaction volume of 25 \u00b5l containing 1x Agilent fragmentation buffer and 2x Agilent blocking agent following the manufacturers instructions. On completion of the fragmentation reaction, 25 \u00b5l of 2x Agilent Hi-RPM hybridization buffer was added to the fragmentation mixture and hybridized to Agilent SurePrint G3 Human Gene Expression microarrays (G4851B) for 17 hours at 65\u00b0C in a rotating Agilent hybridization oven.  After hybridization, microarrays were washed 1 minute at room temperature with GE Wash Buffer 1 (Agilent) and 1 minute with 37\u00b0C GE Wash buffer 2 (Agilent). Next, microarrays were washed 30 seconds in acetonitrile and 30 seconds in Stabilization and Drying Solution.",
    "scan_protocol": "Slides were scanned immediately after washing on the Agilent G2565CA Microarray Scanner using one color scan setting for 8x60k array slides (Scan Area 61x21.6 mm, Scan resolution 3 \u00b5m, Dye channel is set to Green and Green PMT is set to 100%).",
    "description": "H23_9: H23_9: Carotid artery_5",
    "data_processing": "The scanned images were analyzed with Feature Extraction Software 10.7.1.1 (Agilent) using default parameters (protocol GE1-107_Sep09 and Grid: 039494_D_F_20120628) to obtain background subtracted and spatially detrended Processed Signal intensities. Features flagged in Feature Extraction as Feature Non-uniform outliers were excluded. Data were normalized using R statistical software. Raw values of all probes on all arrays were normalized against a virtual median chip (median raw intensity per row) using a locally weighted scattered plot smoother analysis (LOWESS). Values for replicate probes were averaged. The data were filtered to remove probes with low intensity values.",
    "platform_id": "GPL17077",
    "contact_name": "Marja,,Steenman",
    "contact_email": "marja.steenman@inserm.fr",
    "contact_institute": "L'institut du thorax",
    "contact_address": "8 quai Moncousu",
    "contact_city": "Nantes",
    "contact_zip/postal_code": "44007",
    "contact_country": "France",
    "supplementary_file": "ftp://ftp.ncbi.nlm.nih.gov/geo/samples/GSM2696nnn/GSM2696674/suppl/GSM2696674_US82400123_253949440800_S01_GE1_107_Sep09_2_3.txt.gz",
    "data_row_count": "47264"
  },
  {
    "accession": "GSE100927",
    "title": "H26_47: Carotid artery_26",
    "geo_accession": "GSM2696675",
    "status": "Public on Mar 07 2018",
    "submission_date": "Jul 07 2017",
    "last_update_date": "Mar 07 2018",
    "type": "RNA",
    "channel_count": "1",
    "source_name_ch1": "Atherosclerotic carotid artery",
    "organism_ch1": "Homo sapiens",
    "characteristics_ch1": "tissue: Atherosclerotic carotid artery",
    "characteristics_ch1_2": "gender: female",
    "molecule_ch1": "total RNA",
    "extract_protocol_ch1": "Total RNA was extracted using Macherey Nagel NucleoSpin columns. RNA was quantified using a NanoDrop-1000 spectrophotometer and quality was assessed using an Agilent 2200 TapeStation system.",
    "label_ch1": "Cy3",
    "label_protocol_ch1": "Cyanine-3 (Cy3) labeled cRNA was prepared from100 ng RNA using the Low Input QuickAmp Labeling Kit One-Color (Agilent) according to the manufacturer's instructions, followed by RNAeasy column purification (QIAGEN).  Dye incorporation and cRNA yield were checked with the NanoDrop ND-1000 Spectrophotometer.",
    "taxid_ch1": "9606",
    "hyb_protocol": "600 ng of Cy3-labeled cRNA (specific activity >6.0 pmol Cy3/ug cRNA) was fragmented at 60\u00b0C for 30 minutes in a reaction volume of 25 \u00b5l containing 1x Agilent fragmentation buffer and 2x Agilent blocking agent following the manufacturers instructions. On completion of the fragmentation reaction, 25 \u00b5l of 2x Agilent Hi-RPM hybridization buffer was added to the fragmentation mixture and hybridized to Agilent SurePrint G3 Human Gene Expression microarrays (G4851B) for 17 hours at 65\u00b0C in a rotating Agilent hybridization oven.  After hybridization, microarrays were washed 1 minute at room temperature with GE Wash Buffer 1 (Agilent) and 1 minute with 37\u00b0C GE Wash buffer 2 (Agilent). Next, microarrays were washed 30 seconds in acetonitrile and 30 seconds in Stabilization and Drying Solution.",
    "scan_protocol": "Slides were scanned immediately after washing on the Agilent G2565CA Microarray Scanner using one color scan setting for 8x60k array slides (Scan Area 61x21.6 mm, Scan resolution 3 \u00b5m, Dye channel is set to Green and Green PMT is set to 100%).",
    "description": "H26_47: H26_47: Carotid artery_26",
    "data_processing": "The scanned images were analyzed with Feature Extraction Software 10.7.1.1 (Agilent) using default parameters (protocol GE1-107_Sep09 and Grid: 039494_D_F_20120628) to obtain background subtracted and spatially detrended Processed Signal intensities. Features flagged in Feature Extraction as Feature Non-uniform outliers were excluded. Data were normalized using R statistical software. Raw values of all probes on all arrays were normalized against a virtual median chip (median raw intensity per row) using a locally weighted scattered plot smoother analysis (LOWESS). Values for replicate probes were averaged. The data were filtered to remove probes with low intensity values.",
    "platform_id": "GPL17077",
    "contact_name": "Marja,,Steenman",
    "contact_email": "marja.steenman@inserm.fr",
    "contact_institute": "L'institut du thorax",
    "contact_address": "8 quai Moncousu",
    "contact_city": "Nantes",
    "contact_zip/postal_code": "44007",
    "contact_country": "France",
    "supplementary_file": "ftp://ftp.ncbi.nlm.nih.gov/geo/samples/GSM2696nnn/GSM2696675/suppl/GSM2696675_US82400123_253949440518_S01_GE1_107_Sep09_1_2.txt.gz",
    "data_row_count": "47264"
  },
  {
    "accession": "GSE100927",
    "title": "H27_183: Femoral artery_32",
    "geo_accession": "GSM2696676",
    "status": "Public on Mar 07 2018",
    "submission_date": "Jul 07 2017",
    "last_update_date": "Mar 07 2018",
    "type": "RNA",
    "channel_count": "1",
    "source_name_ch1": "Atherosclerotic femoral artery",
    "organism_ch1": "Homo sapiens",
    "characteristics_ch1": "tissue: Atherosclerotic femoral artery",
    "characteristics_ch1_2": "gender: male",
    "molecule_ch1": "total RNA",
    "extract_protocol_ch1": "Total RNA was extracted using Macherey Nagel NucleoSpin columns. RNA was quantified using a NanoDrop-1000 spectrophotometer and quality was assessed using an Agilent 2200 TapeStation system.",
    "label_ch1": "Cy3",
    "label_protocol_ch1": "Cyanine-3 (Cy3) labeled cRNA was prepared from100 ng RNA using the Low Input QuickAmp Labeling Kit One-Color (Agilent) according to the manufacturer's instructions, followed by RNAeasy column purification (QIAGEN).  Dye incorporation and cRNA yield were checked with the NanoDrop ND-1000 Spectrophotometer.",
    "taxid_ch1": "9606",
    "hyb_protocol": "600 ng of Cy3-labeled cRNA (specific activity >6.0 pmol Cy3/ug cRNA) was fragmented at 60\u00b0C for 30 minutes in a reaction volume of 25 \u00b5l containing 1x Agilent fragmentation buffer and 2x Agilent blocking agent following the manufacturers instructions. On completion of the fragmentation reaction, 25 \u00b5l of 2x Agilent Hi-RPM hybridization buffer was added to the fragmentation mixture and hybridized to Agilent SurePrint G3 Human Gene Expression microarrays (G4851B) for 17 hours at 65\u00b0C in a rotating Agilent hybridization oven.  After hybridization, microarrays were washed 1 minute at room temperature with GE Wash Buffer 1 (Agilent) and 1 minute with 37\u00b0C GE Wash buffer 2 (Agilent). Next, microarrays were washed 30 seconds in acetonitrile and 30 seconds in Stabilization and Drying Solution.",
    "scan_protocol": "Slides were scanned immediately after washing on the Agilent G2565CA Microarray Scanner using one color scan setting for 8x60k array slides (Scan Area 61x21.6 mm, Scan resolution 3 \u00b5m, Dye channel is set to Green and Green PMT is set to 100%).",
    "description": "H27_183: H27_183: Femoral artery_32",
    "data_processing": "The scanned images were analyzed with Feature Extraction Software 10.7.1.1 (Agilent) using default parameters (protocol GE1-107_Sep09 and Grid: 039494_D_F_20120628) to obtain background subtracted and spatially detrended Processed Signal intensities. Features flagged in Feature Extraction as Feature Non-uniform outliers were excluded. Data were normalized using R statistical software. Raw values of all probes on all arrays were normalized against a virtual median chip (median raw intensity per row) using a locally weighted scattered plot smoother analysis (LOWESS). Values for replicate probes were averaged. The data were filtered to remove probes with low intensity values.",
    "platform_id": "GPL17077",
    "contact_name": "Marja,,Steenman",
    "contact_email": "marja.steenman@inserm.fr",
    "contact_institute": "L'institut du thorax",
    "contact_address": "8 quai Moncousu",
    "contact_city": "Nantes",
    "contact_zip/postal_code": "44007",
    "contact_country": "France",
    "supplementary_file": "ftp://ftp.ncbi.nlm.nih.gov/geo/samples/GSM2696nnn/GSM2696676/suppl/GSM2696676_US82400123_253949440518_S01_GE1_107_Sep09_1_3.txt.gz",
    "data_row_count": "47264"
  },
  {
    "accession": "GSE100927",
    "title": "H28_61: Femoral artery_17",
    "geo_accession": "GSM2696677",
    "status": "Public on Mar 07 2018",
    "submission_date": "Jul 07 2017",
    "last_update_date": "Mar 07 2018",
    "type": "RNA",
    "channel_count": "1",
    "source_name_ch1": "Atherosclerotic femoral artery",
    "organism_ch1": "Homo sapiens",
    "characteristics_ch1": "tissue: Atherosclerotic femoral artery",
    "characteristics_ch1_2": "gender: female",
    "molecule_ch1": "total RNA",
    "extract_protocol_ch1": "Total RNA was extracted using Macherey Nagel NucleoSpin columns. RNA was quantified using a NanoDrop-1000 spectrophotometer and quality was assessed using an Agilent 2200 TapeStation system.",
    "label_ch1": "Cy3",
    "label_protocol_ch1": "Cyanine-3 (Cy3) labeled cRNA was prepared from100 ng RNA using the Low Input QuickAmp Labeling Kit One-Color (Agilent) according to the manufacturer's instructions, followed by RNAeasy column purification (QIAGEN).  Dye incorporation and cRNA yield were checked with the NanoDrop ND-1000 Spectrophotometer.",
    "taxid_ch1": "9606",
    "hyb_protocol": "600 ng of Cy3-labeled cRNA (specific activity >6.0 pmol Cy3/ug cRNA) was fragmented at 60\u00b0C for 30 minutes in a reaction volume of 25 \u00b5l containing 1x Agilent fragmentation buffer and 2x Agilent blocking agent following the manufacturers instructions. On completion of the fragmentation reaction, 25 \u00b5l of 2x Agilent Hi-RPM hybridization buffer was added to the fragmentation mixture and hybridized to Agilent SurePrint G3 Human Gene Expression microarrays (G4851B) for 17 hours at 65\u00b0C in a rotating Agilent hybridization oven.  After hybridization, microarrays were washed 1 minute at room temperature with GE Wash Buffer 1 (Agilent) and 1 minute with 37\u00b0C GE Wash buffer 2 (Agilent). Next, microarrays were washed 30 seconds in acetonitrile and 30 seconds in Stabilization and Drying Solution.",
    "scan_protocol": "Slides were scanned immediately after washing on the Agilent G2565CA Microarray Scanner using one color scan setting for 8x60k array slides (Scan Area 61x21.6 mm, Scan resolution 3 \u00b5m, Dye channel is set to Green and Green PMT is set to 100%).",
    "description": "H28_61: H28_61: Femoral artery_17",
    "data_processing": "The scanned images were analyzed with Feature Extraction Software 10.7.1.1 (Agilent) using default parameters (protocol GE1-107_Sep09 and Grid: 039494_D_F_20120628) to obtain background subtracted and spatially detrended Processed Signal intensities. Features flagged in Feature Extraction as Feature Non-uniform outliers were excluded. Data were normalized using R statistical software. Raw values of all probes on all arrays were normalized against a virtual median chip (median raw intensity per row) using a locally weighted scattered plot smoother analysis (LOWESS). Values for replicate probes were averaged. The data were filtered to remove probes with low intensity values.",
    "platform_id": "GPL17077",
    "contact_name": "Marja,,Steenman",
    "contact_email": "marja.steenman@inserm.fr",
    "contact_institute": "L'institut du thorax",
    "contact_address": "8 quai Moncousu",
    "contact_city": "Nantes",
    "contact_zip/postal_code": "44007",
    "contact_country": "France",
    "supplementary_file": "ftp://ftp.ncbi.nlm.nih.gov/geo/samples/GSM2696nnn/GSM2696677/suppl/GSM2696677_US82400123_253949440518_S01_GE1_107_Sep09_1_4.txt.gz",
    "data_row_count": "47264"
  },
  {
    "accession": "GSE100927",
    "title": "H29_33: Femoral artery_Control 11",
    "geo_accession": "GSM2696678",
    "status": "Public on Mar 07 2018",
    "submission_date": "Jul 07 2017",
    "last_update_date": "Mar 07 2018",
    "type": "RNA",
    "channel_count": "1",
    "source_name_ch1": "Control femoral artery",
    "organism_ch1": "Homo sapiens",
    "characteristics_ch1": "tissue: Control femoral artery",
    "characteristics_ch1_2": "gender: female",
    "molecule_ch1": "total RNA",
    "extract_protocol_ch1": "Total RNA was extracted using Macherey Nagel NucleoSpin columns. RNA was quantified using a NanoDrop-1000 spectrophotometer and quality was assessed using an Agilent 2200 TapeStation system.",
    "label_ch1": "Cy3",
    "label_protocol_ch1": "Cyanine-3 (Cy3) labeled cRNA was prepared from100 ng RNA using the Low Input QuickAmp Labeling Kit One-Color (Agilent) according to the manufacturer's instructions, followed by RNAeasy column purification (QIAGEN).  Dye incorporation and cRNA yield were checked with the NanoDrop ND-1000 Spectrophotometer.",
    "taxid_ch1": "9606",
    "hyb_protocol": "600 ng of Cy3-labeled cRNA (specific activity >6.0 pmol Cy3/ug cRNA) was fragmented at 60\u00b0C for 30 minutes in a reaction volume of 25 \u00b5l containing 1x Agilent fragmentation buffer and 2x Agilent blocking agent following the manufacturers instructions. On completion of the fragmentation reaction, 25 \u00b5l of 2x Agilent Hi-RPM hybridization buffer was added to the fragmentation mixture and hybridized to Agilent SurePrint G3 Human Gene Expression microarrays (G4851B) for 17 hours at 65\u00b0C in a rotating Agilent hybridization oven.  After hybridization, microarrays were washed 1 minute at room temperature with GE Wash Buffer 1 (Agilent) and 1 minute with 37\u00b0C GE Wash buffer 2 (Agilent). Next, microarrays were washed 30 seconds in acetonitrile and 30 seconds in Stabilization and Drying Solution.",
    "scan_protocol": "Slides were scanned immediately after washing on the Agilent G2565CA Microarray Scanner using one color scan setting for 8x60k array slides (Scan Area 61x21.6 mm, Scan resolution 3 \u00b5m, Dye channel is set to Green and Green PMT is set to 100%).",
    "description": "H29_33: H29_33: Femoral artery_Control 11",
    "data_processing": "The scanned images were analyzed with Feature Extraction Software 10.7.1.1 (Agilent) using default parameters (protocol GE1-107_Sep09 and Grid: 039494_D_F_20120628) to obtain background subtracted and spatially detrended Processed Signal intensities. Features flagged in Feature Extraction as Feature Non-uniform outliers were excluded. Data were normalized using R statistical software. Raw values of all probes on all arrays were normalized against a virtual median chip (median raw intensity per row) using a locally weighted scattered plot smoother analysis (LOWESS). Values for replicate probes were averaged. The data were filtered to remove probes with low intensity values.",
    "platform_id": "GPL17077",
    "contact_name": "Marja,,Steenman",
    "contact_email": "marja.steenman@inserm.fr",
    "contact_institute": "L'institut du thorax",
    "contact_address": "8 quai Moncousu",
    "contact_city": "Nantes",
    "contact_zip/postal_code": "44007",
    "contact_country": "France",
    "supplementary_file": "ftp://ftp.ncbi.nlm.nih.gov/geo/samples/GSM2696nnn/GSM2696678/suppl/GSM2696678_US82400123_253949440518_S01_GE1_107_Sep09_2_1.txt.gz",
    "data_row_count": "47264"
  },
  {
    "accession": "GSE100927",
    "title": "H32_10: Carotid artery_81",
    "geo_accession": "GSM2696679",
    "status": "Public on Mar 07 2018",
    "submission_date": "Jul 07 2017",
    "last_update_date": "Mar 07 2018",
    "type": "RNA",
    "channel_count": "1",
    "source_name_ch1": "Atherosclerotic carotid artery",
    "organism_ch1": "Homo sapiens",
    "characteristics_ch1": "tissue: Atherosclerotic carotid artery",
    "characteristics_ch1_2": "gender: male",
    "molecule_ch1": "total RNA",
    "extract_protocol_ch1": "Total RNA was extracted using Macherey Nagel NucleoSpin columns. RNA was quantified using a NanoDrop-1000 spectrophotometer and quality was assessed using an Agilent 2200 TapeStation system.",
    "label_ch1": "Cy3",
    "label_protocol_ch1": "Cyanine-3 (Cy3) labeled cRNA was prepared from100 ng RNA using the Low Input QuickAmp Labeling Kit One-Color (Agilent) according to the manufacturer's instructions, followed by RNAeasy column purification (QIAGEN).  Dye incorporation and cRNA yield were checked with the NanoDrop ND-1000 Spectrophotometer.",
    "taxid_ch1": "9606",
    "hyb_protocol": "600 ng of Cy3-labeled cRNA (specific activity >6.0 pmol Cy3/ug cRNA) was fragmented at 60\u00b0C for 30 minutes in a reaction volume of 25 \u00b5l containing 1x Agilent fragmentation buffer and 2x Agilent blocking agent following the manufacturers instructions. On completion of the fragmentation reaction, 25 \u00b5l of 2x Agilent Hi-RPM hybridization buffer was added to the fragmentation mixture and hybridized to Agilent SurePrint G3 Human Gene Expression microarrays (G4851B) for 17 hours at 65\u00b0C in a rotating Agilent hybridization oven.  After hybridization, microarrays were washed 1 minute at room temperature with GE Wash Buffer 1 (Agilent) and 1 minute with 37\u00b0C GE Wash buffer 2 (Agilent). Next, microarrays were washed 30 seconds in acetonitrile and 30 seconds in Stabilization and Drying Solution.",
    "scan_protocol": "Slides were scanned immediately after washing on the Agilent G2565CA Microarray Scanner using one color scan setting for 8x60k array slides (Scan Area 61x21.6 mm, Scan resolution 3 \u00b5m, Dye channel is set to Green and Green PMT is set to 100%).",
    "description": "H32_10: H32_10: Carotid artery_81",
    "data_processing": "The scanned images were analyzed with Feature Extraction Software 10.7.1.1 (Agilent) using default parameters (protocol GE1-107_Sep09 and Grid: 039494_D_F_20120628) to obtain background subtracted and spatially detrended Processed Signal intensities. Features flagged in Feature Extraction as Feature Non-uniform outliers were excluded. Data were normalized using R statistical software. Raw values of all probes on all arrays were normalized against a virtual median chip (median raw intensity per row) using a locally weighted scattered plot smoother analysis (LOWESS). Values for replicate probes were averaged. The data were filtered to remove probes with low intensity values.",
    "platform_id": "GPL17077",
    "contact_name": "Marja,,Steenman",
    "contact_email": "marja.steenman@inserm.fr",
    "contact_institute": "L'institut du thorax",
    "contact_address": "8 quai Moncousu",
    "contact_city": "Nantes",
    "contact_zip/postal_code": "44007",
    "contact_country": "France",
    "supplementary_file": "ftp://ftp.ncbi.nlm.nih.gov/geo/samples/GSM2696nnn/GSM2696679/suppl/GSM2696679_US82400123_253949440518_S01_GE1_107_Sep09_2_4.txt.gz",
    "data_row_count": "47264"
  },
  {
    "accession": "GSE100927",
    "title": "H34_26b: Carotid artery_10",
    "geo_accession": "GSM2696680",
    "status": "Public on Mar 07 2018",
    "submission_date": "Jul 07 2017",
    "last_update_date": "Mar 07 2018",
    "type": "RNA",
    "channel_count": "1",
    "source_name_ch1": "Atherosclerotic carotid artery",
    "organism_ch1": "Homo sapiens",
    "characteristics_ch1": "tissue: Atherosclerotic carotid artery",
    "characteristics_ch1_2": "gender: male",
    "molecule_ch1": "total RNA",
    "extract_protocol_ch1": "Total RNA was extracted using Macherey Nagel NucleoSpin columns. RNA was quantified using a NanoDrop-1000 spectrophotometer and quality was assessed using an Agilent 2200 TapeStation system.",
    "label_ch1": "Cy3",
    "label_protocol_ch1": "Cyanine-3 (Cy3) labeled cRNA was prepared from100 ng RNA using the Low Input QuickAmp Labeling Kit One-Color (Agilent) according to the manufacturer's instructions, followed by RNAeasy column purification (QIAGEN).  Dye incorporation and cRNA yield were checked with the NanoDrop ND-1000 Spectrophotometer.",
    "taxid_ch1": "9606",
    "hyb_protocol": "600 ng of Cy3-labeled cRNA (specific activity >6.0 pmol Cy3/ug cRNA) was fragmented at 60\u00b0C for 30 minutes in a reaction volume of 25 \u00b5l containing 1x Agilent fragmentation buffer and 2x Agilent blocking agent following the manufacturers instructions. On completion of the fragmentation reaction, 25 \u00b5l of 2x Agilent Hi-RPM hybridization buffer was added to the fragmentation mixture and hybridized to Agilent SurePrint G3 Human Gene Expression microarrays (G4851B) for 17 hours at 65\u00b0C in a rotating Agilent hybridization oven.  After hybridization, microarrays were washed 1 minute at room temperature with GE Wash Buffer 1 (Agilent) and 1 minute with 37\u00b0C GE Wash buffer 2 (Agilent). Next, microarrays were washed 30 seconds in acetonitrile and 30 seconds in Stabilization and Drying Solution.",
    "scan_protocol": "Slides were scanned immediately after washing on the Agilent G2565CA Microarray Scanner using one color scan setting for 8x60k array slides (Scan Area 61x21.6 mm, Scan resolution 3 \u00b5m, Dye channel is set to Green and Green PMT is set to 100%).",
    "description": "H34_26b: H34_26b: Carotid artery_10",
    "data_processing": "The scanned images were analyzed with Feature Extraction Software 10.7.1.1 (Agilent) using default parameters (protocol GE1-107_Sep09 and Grid: 039494_D_F_20120628) to obtain background subtracted and spatially detrended Processed Signal intensities. Features flagged in Feature Extraction as Feature Non-uniform outliers were excluded. Data were normalized using R statistical software. Raw values of all probes on all arrays were normalized against a virtual median chip (median raw intensity per row) using a locally weighted scattered plot smoother analysis (LOWESS). Values for replicate probes were averaged. The data were filtered to remove probes with low intensity values.",
    "platform_id": "GPL17077",
    "contact_name": "Marja,,Steenman",
    "contact_email": "marja.steenman@inserm.fr",
    "contact_institute": "L'institut du thorax",
    "contact_address": "8 quai Moncousu",
    "contact_city": "Nantes",
    "contact_zip/postal_code": "44007",
    "contact_country": "France",
    "supplementary_file": "ftp://ftp.ncbi.nlm.nih.gov/geo/samples/GSM2696nnn/GSM2696680/suppl/GSM2696680_US82400123_253949440519_S01_GE1_107_Sep09_1_2.txt.gz",
    "data_row_count": "47264"
  },
  {
    "accession": "GSE100927",
    "title": "H35_97: Carotid artery_38",
    "geo_accession": "GSM2696681",
    "status": "Public on Mar 07 2018",
    "submission_date": "Jul 07 2017",
    "last_update_date": "Mar 07 2018",
    "type": "RNA",
    "channel_count": "1",
    "source_name_ch1": "Atherosclerotic carotid artery",
    "organism_ch1": "Homo sapiens",
    "characteristics_ch1": "tissue: Atherosclerotic carotid artery",
    "characteristics_ch1_2": "gender: male",
    "molecule_ch1": "total RNA",
    "extract_protocol_ch1": "Total RNA was extracted using Macherey Nagel NucleoSpin columns. RNA was quantified using a NanoDrop-1000 spectrophotometer and quality was assessed using an Agilent 2200 TapeStation system.",
    "label_ch1": "Cy3",
    "label_protocol_ch1": "Cyanine-3 (Cy3) labeled cRNA was prepared from100 ng RNA using the Low Input QuickAmp Labeling Kit One-Color (Agilent) according to the manufacturer's instructions, followed by RNAeasy column purification (QIAGEN).  Dye incorporation and cRNA yield were checked with the NanoDrop ND-1000 Spectrophotometer.",
    "taxid_ch1": "9606",
    "hyb_protocol": "600 ng of Cy3-labeled cRNA (specific activity >6.0 pmol Cy3/ug cRNA) was fragmented at 60\u00b0C for 30 minutes in a reaction volume of 25 \u00b5l containing 1x Agilent fragmentation buffer and 2x Agilent blocking agent following the manufacturers instructions. On completion of the fragmentation reaction, 25 \u00b5l of 2x Agilent Hi-RPM hybridization buffer was added to the fragmentation mixture and hybridized to Agilent SurePrint G3 Human Gene Expression microarrays (G4851B) for 17 hours at 65\u00b0C in a rotating Agilent hybridization oven.  After hybridization, microarrays were washed 1 minute at room temperature with GE Wash Buffer 1 (Agilent) and 1 minute with 37\u00b0C GE Wash buffer 2 (Agilent). Next, microarrays were washed 30 seconds in acetonitrile and 30 seconds in Stabilization and Drying Solution.",
    "scan_protocol": "Slides were scanned immediately after washing on the Agilent G2565CA Microarray Scanner using one color scan setting for 8x60k array slides (Scan Area 61x21.6 mm, Scan resolution 3 \u00b5m, Dye channel is set to Green and Green PMT is set to 100%).",
    "description": "H35_97: H35_97: Carotid artery_38",
    "data_processing": "The scanned images were analyzed with Feature Extraction Software 10.7.1.1 (Agilent) using default parameters (protocol GE1-107_Sep09 and Grid: 039494_D_F_20120628) to obtain background subtracted and spatially detrended Processed Signal intensities. Features flagged in Feature Extraction as Feature Non-uniform outliers were excluded. Data were normalized using R statistical software. Raw values of all probes on all arrays were normalized against a virtual median chip (median raw intensity per row) using a locally weighted scattered plot smoother analysis (LOWESS). Values for replicate probes were averaged. The data were filtered to remove probes with low intensity values.",
    "platform_id": "GPL17077",
    "contact_name": "Marja,,Steenman",
    "contact_email": "marja.steenman@inserm.fr",
    "contact_institute": "L'institut du thorax",
    "contact_address": "8 quai Moncousu",
    "contact_city": "Nantes",
    "contact_zip/postal_code": "44007",
    "contact_country": "France",
    "supplementary_file": "ftp://ftp.ncbi.nlm.nih.gov/geo/samples/GSM2696nnn/GSM2696681/suppl/GSM2696681_US82400123_253949440519_S01_GE1_107_Sep09_1_3.txt.gz",
    "data_row_count": "47264"
  },
  {
    "accession": "GSE100927",
    "title": "H36_173: Infra-popliteal artery_Control 08",
    "geo_accession": "GSM2696682",
    "status": "Public on Mar 07 2018",
    "submission_date": "Jul 07 2017",
    "last_update_date": "Mar 07 2018",
    "type": "RNA",
    "channel_count": "1",
    "source_name_ch1": "Control infra-popliteal artery",
    "organism_ch1": "Homo sapiens",
    "characteristics_ch1": "tissue: Control infra-popliteal artery",
    "characteristics_ch1_2": "gender: male",
    "molecule_ch1": "total RNA",
    "extract_protocol_ch1": "Total RNA was extracted using Macherey Nagel NucleoSpin columns. RNA was quantified using a NanoDrop-1000 spectrophotometer and quality was assessed using an Agilent 2200 TapeStation system.",
    "label_ch1": "Cy3",
    "label_protocol_ch1": "Cyanine-3 (Cy3) labeled cRNA was prepared from100 ng RNA using the Low Input QuickAmp Labeling Kit One-Color (Agilent) according to the manufacturer's instructions, followed by RNAeasy column purification (QIAGEN).  Dye incorporation and cRNA yield were checked with the NanoDrop ND-1000 Spectrophotometer.",
    "taxid_ch1": "9606",
    "hyb_protocol": "600 ng of Cy3-labeled cRNA (specific activity >6.0 pmol Cy3/ug cRNA) was fragmented at 60\u00b0C for 30 minutes in a reaction volume of 25 \u00b5l containing 1x Agilent fragmentation buffer and 2x Agilent blocking agent following the manufacturers instructions. On completion of the fragmentation reaction, 25 \u00b5l of 2x Agilent Hi-RPM hybridization buffer was added to the fragmentation mixture and hybridized to Agilent SurePrint G3 Human Gene Expression microarrays (G4851B) for 17 hours at 65\u00b0C in a rotating Agilent hybridization oven.  After hybridization, microarrays were washed 1 minute at room temperature with GE Wash Buffer 1 (Agilent) and 1 minute with 37\u00b0C GE Wash buffer 2 (Agilent). Next, microarrays were washed 30 seconds in acetonitrile and 30 seconds in Stabilization and Drying Solution.",
    "scan_protocol": "Slides were scanned immediately after washing on the Agilent G2565CA Microarray Scanner using one color scan setting for 8x60k array slides (Scan Area 61x21.6 mm, Scan resolution 3 \u00b5m, Dye channel is set to Green and Green PMT is set to 100%).",
    "description": "H36_173: H36_173: Infra-popliteal artery_Control 08",
    "data_processing": "The scanned images were analyzed with Feature Extraction Software 10.7.1.1 (Agilent) using default parameters (protocol GE1-107_Sep09 and Grid: 039494_D_F_20120628) to obtain background subtracted and spatially detrended Processed Signal intensities. Features flagged in Feature Extraction as Feature Non-uniform outliers were excluded. Data were normalized using R statistical software. Raw values of all probes on all arrays were normalized against a virtual median chip (median raw intensity per row) using a locally weighted scattered plot smoother analysis (LOWESS). Values for replicate probes were averaged. The data were filtered to remove probes with low intensity values.",
    "platform_id": "GPL17077",
    "contact_name": "Marja,,Steenman",
    "contact_email": "marja.steenman@inserm.fr",
    "contact_institute": "L'institut du thorax",
    "contact_address": "8 quai Moncousu",
    "contact_city": "Nantes",
    "contact_zip/postal_code": "44007",
    "contact_country": "France",
    "supplementary_file": "ftp://ftp.ncbi.nlm.nih.gov/geo/samples/GSM2696nnn/GSM2696682/suppl/GSM2696682_US82400123_253949440519_S01_GE1_107_Sep09_1_4.txt.gz",
    "data_row_count": "47264"
  },
  {
    "accession": "GSE100927",
    "title": "H38_76: Infra-popliteal artery_9",
    "geo_accession": "GSM2696683",
    "status": "Public on Mar 07 2018",
    "submission_date": "Jul 07 2017",
    "last_update_date": "Mar 07 2018",
    "type": "RNA",
    "channel_count": "1",
    "source_name_ch1": "Atherosclerotic infra-popliteal artery",
    "organism_ch1": "Homo sapiens",
    "characteristics_ch1": "tissue: Atherosclerotic infra-popliteal artery",
    "characteristics_ch1_2": "gender: male",
    "molecule_ch1": "total RNA",
    "extract_protocol_ch1": "Total RNA was extracted using Macherey Nagel NucleoSpin columns. RNA was quantified using a NanoDrop-1000 spectrophotometer and quality was assessed using an Agilent 2200 TapeStation system.",
    "label_ch1": "Cy3",
    "label_protocol_ch1": "Cyanine-3 (Cy3) labeled cRNA was prepared from100 ng RNA using the Low Input QuickAmp Labeling Kit One-Color (Agilent) according to the manufacturer's instructions, followed by RNAeasy column purification (QIAGEN).  Dye incorporation and cRNA yield were checked with the NanoDrop ND-1000 Spectrophotometer.",
    "taxid_ch1": "9606",
    "hyb_protocol": "600 ng of Cy3-labeled cRNA (specific activity >6.0 pmol Cy3/ug cRNA) was fragmented at 60\u00b0C for 30 minutes in a reaction volume of 25 \u00b5l containing 1x Agilent fragmentation buffer and 2x Agilent blocking agent following the manufacturers instructions. On completion of the fragmentation reaction, 25 \u00b5l of 2x Agilent Hi-RPM hybridization buffer was added to the fragmentation mixture and hybridized to Agilent SurePrint G3 Human Gene Expression microarrays (G4851B) for 17 hours at 65\u00b0C in a rotating Agilent hybridization oven.  After hybridization, microarrays were washed 1 minute at room temperature with GE Wash Buffer 1 (Agilent) and 1 minute with 37\u00b0C GE Wash buffer 2 (Agilent). Next, microarrays were washed 30 seconds in acetonitrile and 30 seconds in Stabilization and Drying Solution.",
    "scan_protocol": "Slides were scanned immediately after washing on the Agilent G2565CA Microarray Scanner using one color scan setting for 8x60k array slides (Scan Area 61x21.6 mm, Scan resolution 3 \u00b5m, Dye channel is set to Green and Green PMT is set to 100%).",
    "description": "H38_76: H38_76: Infra-popliteal artery_9",
    "data_processing": "The scanned images were analyzed with Feature Extraction Software 10.7.1.1 (Agilent) using default parameters (protocol GE1-107_Sep09 and Grid: 039494_D_F_20120628) to obtain background subtracted and spatially detrended Processed Signal intensities. Features flagged in Feature Extraction as Feature Non-uniform outliers were excluded. Data were normalized using R statistical software. Raw values of all probes on all arrays were normalized against a virtual median chip (median raw intensity per row) using a locally weighted scattered plot smoother analysis (LOWESS). Values for replicate probes were averaged. The data were filtered to remove probes with low intensity values.",
    "platform_id": "GPL17077",
    "contact_name": "Marja,,Steenman",
    "contact_email": "marja.steenman@inserm.fr",
    "contact_institute": "L'institut du thorax",
    "contact_address": "8 quai Moncousu",
    "contact_city": "Nantes",
    "contact_zip/postal_code": "44007",
    "contact_country": "France",
    "supplementary_file": "ftp://ftp.ncbi.nlm.nih.gov/geo/samples/GSM2696nnn/GSM2696683/suppl/GSM2696683_US82400123_253949440519_S01_GE1_107_Sep09_2_2.txt.gz",
    "data_row_count": "47264"
  },
  {
    "accession": "GSE100927",
    "title": "H40_24: Infra-popliteal artery_17",
    "geo_accession": "GSM2696684",
    "status": "Public on Mar 07 2018",
    "submission_date": "Jul 07 2017",
    "last_update_date": "Mar 07 2018",
    "type": "RNA",
    "channel_count": "1",
    "source_name_ch1": "Atherosclerotic infra-popliteal artery",
    "organism_ch1": "Homo sapiens",
    "characteristics_ch1": "tissue: Atherosclerotic infra-popliteal artery",
    "characteristics_ch1_2": "gender: male",
    "molecule_ch1": "total RNA",
    "extract_protocol_ch1": "Total RNA was extracted using Macherey Nagel NucleoSpin columns. RNA was quantified using a NanoDrop-1000 spectrophotometer and quality was assessed using an Agilent 2200 TapeStation system.",
    "label_ch1": "Cy3",
    "label_protocol_ch1": "Cyanine-3 (Cy3) labeled cRNA was prepared from100 ng RNA using the Low Input QuickAmp Labeling Kit One-Color (Agilent) according to the manufacturer's instructions, followed by RNAeasy column purification (QIAGEN).  Dye incorporation and cRNA yield were checked with the NanoDrop ND-1000 Spectrophotometer.",
    "taxid_ch1": "9606",
    "hyb_protocol": "600 ng of Cy3-labeled cRNA (specific activity >6.0 pmol Cy3/ug cRNA) was fragmented at 60\u00b0C for 30 minutes in a reaction volume of 25 \u00b5l containing 1x Agilent fragmentation buffer and 2x Agilent blocking agent following the manufacturers instructions. On completion of the fragmentation reaction, 25 \u00b5l of 2x Agilent Hi-RPM hybridization buffer was added to the fragmentation mixture and hybridized to Agilent SurePrint G3 Human Gene Expression microarrays (G4851B) for 17 hours at 65\u00b0C in a rotating Agilent hybridization oven.  After hybridization, microarrays were washed 1 minute at room temperature with GE Wash Buffer 1 (Agilent) and 1 minute with 37\u00b0C GE Wash buffer 2 (Agilent). Next, microarrays were washed 30 seconds in acetonitrile and 30 seconds in Stabilization and Drying Solution.",
    "scan_protocol": "Slides were scanned immediately after washing on the Agilent G2565CA Microarray Scanner using one color scan setting for 8x60k array slides (Scan Area 61x21.6 mm, Scan resolution 3 \u00b5m, Dye channel is set to Green and Green PMT is set to 100%).",
    "description": "H40_24: H40_24: Infra-popliteal artery_17",
    "data_processing": "The scanned images were analyzed with Feature Extraction Software 10.7.1.1 (Agilent) using default parameters (protocol GE1-107_Sep09 and Grid: 039494_D_F_20120628) to obtain background subtracted and spatially detrended Processed Signal intensities. Features flagged in Feature Extraction as Feature Non-uniform outliers were excluded. Data were normalized using R statistical software. Raw values of all probes on all arrays were normalized against a virtual median chip (median raw intensity per row) using a locally weighted scattered plot smoother analysis (LOWESS). Values for replicate probes were averaged. The data were filtered to remove probes with low intensity values.",
    "platform_id": "GPL17077",
    "contact_name": "Marja,,Steenman",
    "contact_email": "marja.steenman@inserm.fr",
    "contact_institute": "L'institut du thorax",
    "contact_address": "8 quai Moncousu",
    "contact_city": "Nantes",
    "contact_zip/postal_code": "44007",
    "contact_country": "France",
    "supplementary_file": "ftp://ftp.ncbi.nlm.nih.gov/geo/samples/GSM2696nnn/GSM2696684/suppl/GSM2696684_US82400123_253949440519_S01_GE1_107_Sep09_2_4.txt.gz",
    "data_row_count": "47264"
  },
  {
    "accession": "GSE100927",
    "title": "H51_151: Infra-popliteal artery_7",
    "geo_accession": "GSM2696685",
    "status": "Public on Mar 07 2018",
    "submission_date": "Jul 07 2017",
    "last_update_date": "Mar 07 2018",
    "type": "RNA",
    "channel_count": "1",
    "source_name_ch1": "Atherosclerotic infra-popliteal artery",
    "organism_ch1": "Homo sapiens",
    "characteristics_ch1": "tissue: Atherosclerotic infra-popliteal artery",
    "characteristics_ch1_2": "gender: male",
    "molecule_ch1": "total RNA",
    "extract_protocol_ch1": "Total RNA was extracted using Macherey Nagel NucleoSpin columns. RNA was quantified using a NanoDrop-1000 spectrophotometer and quality was assessed using an Agilent 2200 TapeStation system.",
    "label_ch1": "Cy3",
    "label_protocol_ch1": "Cyanine-3 (Cy3) labeled cRNA was prepared from100 ng RNA using the Low Input QuickAmp Labeling Kit One-Color (Agilent) according to the manufacturer's instructions, followed by RNAeasy column purification (QIAGEN).  Dye incorporation and cRNA yield were checked with the NanoDrop ND-1000 Spectrophotometer.",
    "taxid_ch1": "9606",
    "hyb_protocol": "600 ng of Cy3-labeled cRNA (specific activity >6.0 pmol Cy3/ug cRNA) was fragmented at 60\u00b0C for 30 minutes in a reaction volume of 25 \u00b5l containing 1x Agilent fragmentation buffer and 2x Agilent blocking agent following the manufacturers instructions. On completion of the fragmentation reaction, 25 \u00b5l of 2x Agilent Hi-RPM hybridization buffer was added to the fragmentation mixture and hybridized to Agilent SurePrint G3 Human Gene Expression microarrays (G4851B) for 17 hours at 65\u00b0C in a rotating Agilent hybridization oven.  After hybridization, microarrays were washed 1 minute at room temperature with GE Wash Buffer 1 (Agilent) and 1 minute with 37\u00b0C GE Wash buffer 2 (Agilent). Next, microarrays were washed 30 seconds in acetonitrile and 30 seconds in Stabilization and Drying Solution.",
    "scan_protocol": "Slides were scanned immediately after washing on the Agilent G2565CA Microarray Scanner using one color scan setting for 8x60k array slides (Scan Area 61x21.6 mm, Scan resolution 3 \u00b5m, Dye channel is set to Green and Green PMT is set to 100%).",
    "description": "H51_151: H51_151: Infra-popliteal artery_7",
    "data_processing": "The scanned images were analyzed with Feature Extraction Software 10.7.1.1 (Agilent) using default parameters (protocol GE1-107_Sep09 and Grid: 039494_D_F_20120628) to obtain background subtracted and spatially detrended Processed Signal intensities. Features flagged in Feature Extraction as Feature Non-uniform outliers were excluded. Data were normalized using R statistical software. Raw values of all probes on all arrays were normalized against a virtual median chip (median raw intensity per row) using a locally weighted scattered plot smoother analysis (LOWESS). Values for replicate probes were averaged. The data were filtered to remove probes with low intensity values.",
    "platform_id": "GPL17077",
    "contact_name": "Marja,,Steenman",
    "contact_email": "marja.steenman@inserm.fr",
    "contact_institute": "L'institut du thorax",
    "contact_address": "8 quai Moncousu",
    "contact_city": "Nantes",
    "contact_zip/postal_code": "44007",
    "contact_country": "France",
    "supplementary_file": "ftp://ftp.ncbi.nlm.nih.gov/geo/samples/GSM2696nnn/GSM2696685/suppl/GSM2696685_US82400123_253949440521_S01_GE1_107_Sep09_1_3.txt.gz",
    "data_row_count": "47264"
  },
  {
    "accession": "GSE100927",
    "title": "H52_141: Carotid artery_44",
    "geo_accession": "GSM2696686",
    "status": "Public on Mar 07 2018",
    "submission_date": "Jul 07 2017",
    "last_update_date": "Mar 07 2018",
    "type": "RNA",
    "channel_count": "1",
    "source_name_ch1": "Atherosclerotic carotid artery",
    "organism_ch1": "Homo sapiens",
    "characteristics_ch1": "tissue: Atherosclerotic carotid artery",
    "characteristics_ch1_2": "gender: female",
    "molecule_ch1": "total RNA",
    "extract_protocol_ch1": "Total RNA was extracted using Macherey Nagel NucleoSpin columns. RNA was quantified using a NanoDrop-1000 spectrophotometer and quality was assessed using an Agilent 2200 TapeStation system.",
    "label_ch1": "Cy3",
    "label_protocol_ch1": "Cyanine-3 (Cy3) labeled cRNA was prepared from100 ng RNA using the Low Input QuickAmp Labeling Kit One-Color (Agilent) according to the manufacturer's instructions, followed by RNAeasy column purification (QIAGEN).  Dye incorporation and cRNA yield were checked with the NanoDrop ND-1000 Spectrophotometer.",
    "taxid_ch1": "9606",
    "hyb_protocol": "600 ng of Cy3-labeled cRNA (specific activity >6.0 pmol Cy3/ug cRNA) was fragmented at 60\u00b0C for 30 minutes in a reaction volume of 25 \u00b5l containing 1x Agilent fragmentation buffer and 2x Agilent blocking agent following the manufacturers instructions. On completion of the fragmentation reaction, 25 \u00b5l of 2x Agilent Hi-RPM hybridization buffer was added to the fragmentation mixture and hybridized to Agilent SurePrint G3 Human Gene Expression microarrays (G4851B) for 17 hours at 65\u00b0C in a rotating Agilent hybridization oven.  After hybridization, microarrays were washed 1 minute at room temperature with GE Wash Buffer 1 (Agilent) and 1 minute with 37\u00b0C GE Wash buffer 2 (Agilent). Next, microarrays were washed 30 seconds in acetonitrile and 30 seconds in Stabilization and Drying Solution.",
    "scan_protocol": "Slides were scanned immediately after washing on the Agilent G2565CA Microarray Scanner using one color scan setting for 8x60k array slides (Scan Area 61x21.6 mm, Scan resolution 3 \u00b5m, Dye channel is set to Green and Green PMT is set to 100%).",
    "description": "H52_141: H52_141: Carotid artery_44",
    "data_processing": "The scanned images were analyzed with Feature Extraction Software 10.7.1.1 (Agilent) using default parameters (protocol GE1-107_Sep09 and Grid: 039494_D_F_20120628) to obtain background subtracted and spatially detrended Processed Signal intensities. Features flagged in Feature Extraction as Feature Non-uniform outliers were excluded. Data were normalized using R statistical software. Raw values of all probes on all arrays were normalized against a virtual median chip (median raw intensity per row) using a locally weighted scattered plot smoother analysis (LOWESS). Values for replicate probes were averaged. The data were filtered to remove probes with low intensity values.",
    "platform_id": "GPL17077",
    "contact_name": "Marja,,Steenman",
    "contact_email": "marja.steenman@inserm.fr",
    "contact_institute": "L'institut du thorax",
    "contact_address": "8 quai Moncousu",
    "contact_city": "Nantes",
    "contact_zip/postal_code": "44007",
    "contact_country": "France",
    "supplementary_file": "ftp://ftp.ncbi.nlm.nih.gov/geo/samples/GSM2696nnn/GSM2696686/suppl/GSM2696686_US82400123_253949440521_S01_GE1_107_Sep09_1_4.txt.gz",
    "data_row_count": "47264"
  },
  {
    "accession": "GSE100927",
    "title": "H53_52: Femoral artery_15",
    "geo_accession": "GSM2696687",
    "status": "Public on Mar 07 2018",
    "submission_date": "Jul 07 2017",
    "last_update_date": "Mar 07 2018",
    "type": "RNA",
    "channel_count": "1",
    "source_name_ch1": "Atherosclerotic femoral artery",
    "organism_ch1": "Homo sapiens",
    "characteristics_ch1": "tissue: Atherosclerotic femoral artery",
    "characteristics_ch1_2": "gender: male",
    "molecule_ch1": "total RNA",
    "extract_protocol_ch1": "Total RNA was extracted using Macherey Nagel NucleoSpin columns. RNA was quantified using a NanoDrop-1000 spectrophotometer and quality was assessed using an Agilent 2200 TapeStation system.",
    "label_ch1": "Cy3",
    "label_protocol_ch1": "Cyanine-3 (Cy3) labeled cRNA was prepared from100 ng RNA using the Low Input QuickAmp Labeling Kit One-Color (Agilent) according to the manufacturer's instructions, followed by RNAeasy column purification (QIAGEN).  Dye incorporation and cRNA yield were checked with the NanoDrop ND-1000 Spectrophotometer.",
    "taxid_ch1": "9606",
    "hyb_protocol": "600 ng of Cy3-labeled cRNA (specific activity >6.0 pmol Cy3/ug cRNA) was fragmented at 60\u00b0C for 30 minutes in a reaction volume of 25 \u00b5l containing 1x Agilent fragmentation buffer and 2x Agilent blocking agent following the manufacturers instructions. On completion of the fragmentation reaction, 25 \u00b5l of 2x Agilent Hi-RPM hybridization buffer was added to the fragmentation mixture and hybridized to Agilent SurePrint G3 Human Gene Expression microarrays (G4851B) for 17 hours at 65\u00b0C in a rotating Agilent hybridization oven.  After hybridization, microarrays were washed 1 minute at room temperature with GE Wash Buffer 1 (Agilent) and 1 minute with 37\u00b0C GE Wash buffer 2 (Agilent). Next, microarrays were washed 30 seconds in acetonitrile and 30 seconds in Stabilization and Drying Solution.",
    "scan_protocol": "Slides were scanned immediately after washing on the Agilent G2565CA Microarray Scanner using one color scan setting for 8x60k array slides (Scan Area 61x21.6 mm, Scan resolution 3 \u00b5m, Dye channel is set to Green and Green PMT is set to 100%).",
    "description": "H53_52: H53_52: Femoral artery_15",
    "data_processing": "The scanned images were analyzed with Feature Extraction Software 10.7.1.1 (Agilent) using default parameters (protocol GE1-107_Sep09 and Grid: 039494_D_F_20120628) to obtain background subtracted and spatially detrended Processed Signal intensities. Features flagged in Feature Extraction as Feature Non-uniform outliers were excluded. Data were normalized using R statistical software. Raw values of all probes on all arrays were normalized against a virtual median chip (median raw intensity per row) using a locally weighted scattered plot smoother analysis (LOWESS). Values for replicate probes were averaged. The data were filtered to remove probes with low intensity values.",
    "platform_id": "GPL17077",
    "contact_name": "Marja,,Steenman",
    "contact_email": "marja.steenman@inserm.fr",
    "contact_institute": "L'institut du thorax",
    "contact_address": "8 quai Moncousu",
    "contact_city": "Nantes",
    "contact_zip/postal_code": "44007",
    "contact_country": "France",
    "supplementary_file": "ftp://ftp.ncbi.nlm.nih.gov/geo/samples/GSM2696nnn/GSM2696687/suppl/GSM2696687_US82400123_253949440521_S01_GE1_107_Sep09_2_1.txt.gz",
    "data_row_count": "47264"
  },
  {
    "accession": "GSE100927",
    "title": "H55_63: Carotid artery_Control 21",
    "geo_accession": "GSM2696688",
    "status": "Public on Mar 07 2018",
    "submission_date": "Jul 07 2017",
    "last_update_date": "Mar 07 2018",
    "type": "RNA",
    "channel_count": "1",
    "source_name_ch1": "Control carotid artery",
    "organism_ch1": "Homo sapiens",
    "characteristics_ch1": "tissue: Control carotid artery",
    "characteristics_ch1_2": "gender: male",
    "molecule_ch1": "total RNA",
    "extract_protocol_ch1": "Total RNA was extracted using Macherey Nagel NucleoSpin columns. RNA was quantified using a NanoDrop-1000 spectrophotometer and quality was assessed using an Agilent 2200 TapeStation system.",
    "label_ch1": "Cy3",
    "label_protocol_ch1": "Cyanine-3 (Cy3) labeled cRNA was prepared from100 ng RNA using the Low Input QuickAmp Labeling Kit One-Color (Agilent) according to the manufacturer's instructions, followed by RNAeasy column purification (QIAGEN).  Dye incorporation and cRNA yield were checked with the NanoDrop ND-1000 Spectrophotometer.",
    "taxid_ch1": "9606",
    "hyb_protocol": "600 ng of Cy3-labeled cRNA (specific activity >6.0 pmol Cy3/ug cRNA) was fragmented at 60\u00b0C for 30 minutes in a reaction volume of 25 \u00b5l containing 1x Agilent fragmentation buffer and 2x Agilent blocking agent following the manufacturers instructions. On completion of the fragmentation reaction, 25 \u00b5l of 2x Agilent Hi-RPM hybridization buffer was added to the fragmentation mixture and hybridized to Agilent SurePrint G3 Human Gene Expression microarrays (G4851B) for 17 hours at 65\u00b0C in a rotating Agilent hybridization oven.  After hybridization, microarrays were washed 1 minute at room temperature with GE Wash Buffer 1 (Agilent) and 1 minute with 37\u00b0C GE Wash buffer 2 (Agilent). Next, microarrays were washed 30 seconds in acetonitrile and 30 seconds in Stabilization and Drying Solution.",
    "scan_protocol": "Slides were scanned immediately after washing on the Agilent G2565CA Microarray Scanner using one color scan setting for 8x60k array slides (Scan Area 61x21.6 mm, Scan resolution 3 \u00b5m, Dye channel is set to Green and Green PMT is set to 100%).",
    "description": "H55_63: H55_63: Carotid artery_Control 21",
    "data_processing": "The scanned images were analyzed with Feature Extraction Software 10.7.1.1 (Agilent) using default parameters (protocol GE1-107_Sep09 and Grid: 039494_D_F_20120628) to obtain background subtracted and spatially detrended Processed Signal intensities. Features flagged in Feature Extraction as Feature Non-uniform outliers were excluded. Data were normalized using R statistical software. Raw values of all probes on all arrays were normalized against a virtual median chip (median raw intensity per row) using a locally weighted scattered plot smoother analysis (LOWESS). Values for replicate probes were averaged. The data were filtered to remove probes with low intensity values.",
    "platform_id": "GPL17077",
    "contact_name": "Marja,,Steenman",
    "contact_email": "marja.steenman@inserm.fr",
    "contact_institute": "L'institut du thorax",
    "contact_address": "8 quai Moncousu",
    "contact_city": "Nantes",
    "contact_zip/postal_code": "44007",
    "contact_country": "France",
    "supplementary_file": "ftp://ftp.ncbi.nlm.nih.gov/geo/samples/GSM2696nnn/GSM2696688/suppl/GSM2696688_US82400123_253949440521_S01_GE1_107_Sep09_2_3.txt.gz",
    "data_row_count": "47264"
  },
  {
    "accession": "GSE100927",
    "title": "H58_102: Carotid artery_21",
    "geo_accession": "GSM2696689",
    "status": "Public on Mar 07 2018",
    "submission_date": "Jul 07 2017",
    "last_update_date": "Mar 07 2018",
    "type": "RNA",
    "channel_count": "1",
    "source_name_ch1": "Atherosclerotic carotid artery",
    "organism_ch1": "Homo sapiens",
    "characteristics_ch1": "tissue: Atherosclerotic carotid artery",
    "characteristics_ch1_2": "gender: female",
    "molecule_ch1": "total RNA",
    "extract_protocol_ch1": "Total RNA was extracted using Macherey Nagel NucleoSpin columns. RNA was quantified using a NanoDrop-1000 spectrophotometer and quality was assessed using an Agilent 2200 TapeStation system.",
    "label_ch1": "Cy3",
    "label_protocol_ch1": "Cyanine-3 (Cy3) labeled cRNA was prepared from100 ng RNA using the Low Input QuickAmp Labeling Kit One-Color (Agilent) according to the manufacturer's instructions, followed by RNAeasy column purification (QIAGEN).  Dye incorporation and cRNA yield were checked with the NanoDrop ND-1000 Spectrophotometer.",
    "taxid_ch1": "9606",
    "hyb_protocol": "600 ng of Cy3-labeled cRNA (specific activity >6.0 pmol Cy3/ug cRNA) was fragmented at 60\u00b0C for 30 minutes in a reaction volume of 25 \u00b5l containing 1x Agilent fragmentation buffer and 2x Agilent blocking agent following the manufacturers instructions. On completion of the fragmentation reaction, 25 \u00b5l of 2x Agilent Hi-RPM hybridization buffer was added to the fragmentation mixture and hybridized to Agilent SurePrint G3 Human Gene Expression microarrays (G4851B) for 17 hours at 65\u00b0C in a rotating Agilent hybridization oven.  After hybridization, microarrays were washed 1 minute at room temperature with GE Wash Buffer 1 (Agilent) and 1 minute with 37\u00b0C GE Wash buffer 2 (Agilent). Next, microarrays were washed 30 seconds in acetonitrile and 30 seconds in Stabilization and Drying Solution.",
    "scan_protocol": "Slides were scanned immediately after washing on the Agilent G2565CA Microarray Scanner using one color scan setting for 8x60k array slides (Scan Area 61x21.6 mm, Scan resolution 3 \u00b5m, Dye channel is set to Green and Green PMT is set to 100%).",
    "description": "H58_102: H58_102: Carotid artery_21",
    "data_processing": "The scanned images were analyzed with Feature Extraction Software 10.7.1.1 (Agilent) using default parameters (protocol GE1-107_Sep09 and Grid: 039494_D_F_20120628) to obtain background subtracted and spatially detrended Processed Signal intensities. Features flagged in Feature Extraction as Feature Non-uniform outliers were excluded. Data were normalized using R statistical software. Raw values of all probes on all arrays were normalized against a virtual median chip (median raw intensity per row) using a locally weighted scattered plot smoother analysis (LOWESS). Values for replicate probes were averaged. The data were filtered to remove probes with low intensity values.",
    "platform_id": "GPL17077",
    "contact_name": "Marja,,Steenman",
    "contact_email": "marja.steenman@inserm.fr",
    "contact_institute": "L'institut du thorax",
    "contact_address": "8 quai Moncousu",
    "contact_city": "Nantes",
    "contact_zip/postal_code": "44007",
    "contact_country": "France",
    "supplementary_file": "ftp://ftp.ncbi.nlm.nih.gov/geo/samples/GSM2696nnn/GSM2696689/suppl/GSM2696689_US82400123_253949440522_S01_GE1_107_Sep09_1_2.txt.gz",
    "data_row_count": "47264"
  },
  {
    "accession": "GSE100927",
    "title": "H59_192: Infra-popliteal artery_5",
    "geo_accession": "GSM2696690",
    "status": "Public on Mar 07 2018",
    "submission_date": "Jul 07 2017",
    "last_update_date": "Mar 07 2018",
    "type": "RNA",
    "channel_count": "1",
    "source_name_ch1": "Atherosclerotic infra-popliteal artery",
    "organism_ch1": "Homo sapiens",
    "characteristics_ch1": "tissue: Atherosclerotic infra-popliteal artery",
    "characteristics_ch1_2": "gender: male",
    "molecule_ch1": "total RNA",
    "extract_protocol_ch1": "Total RNA was extracted using Macherey Nagel NucleoSpin columns. RNA was quantified using a NanoDrop-1000 spectrophotometer and quality was assessed using an Agilent 2200 TapeStation system.",
    "label_ch1": "Cy3",
    "label_protocol_ch1": "Cyanine-3 (Cy3) labeled cRNA was prepared from100 ng RNA using the Low Input QuickAmp Labeling Kit One-Color (Agilent) according to the manufacturer's instructions, followed by RNAeasy column purification (QIAGEN).  Dye incorporation and cRNA yield were checked with the NanoDrop ND-1000 Spectrophotometer.",
    "taxid_ch1": "9606",
    "hyb_protocol": "600 ng of Cy3-labeled cRNA (specific activity >6.0 pmol Cy3/ug cRNA) was fragmented at 60\u00b0C for 30 minutes in a reaction volume of 25 \u00b5l containing 1x Agilent fragmentation buffer and 2x Agilent blocking agent following the manufacturers instructions. On completion of the fragmentation reaction, 25 \u00b5l of 2x Agilent Hi-RPM hybridization buffer was added to the fragmentation mixture and hybridized to Agilent SurePrint G3 Human Gene Expression microarrays (G4851B) for 17 hours at 65\u00b0C in a rotating Agilent hybridization oven.  After hybridization, microarrays were washed 1 minute at room temperature with GE Wash Buffer 1 (Agilent) and 1 minute with 37\u00b0C GE Wash buffer 2 (Agilent). Next, microarrays were washed 30 seconds in acetonitrile and 30 seconds in Stabilization and Drying Solution.",
    "scan_protocol": "Slides were scanned immediately after washing on the Agilent G2565CA Microarray Scanner using one color scan setting for 8x60k array slides (Scan Area 61x21.6 mm, Scan resolution 3 \u00b5m, Dye channel is set to Green and Green PMT is set to 100%).",
    "description": "H59_192: H59_192: Infra-popliteal artery_5",
    "data_processing": "The scanned images were analyzed with Feature Extraction Software 10.7.1.1 (Agilent) using default parameters (protocol GE1-107_Sep09 and Grid: 039494_D_F_20120628) to obtain background subtracted and spatially detrended Processed Signal intensities. Features flagged in Feature Extraction as Feature Non-uniform outliers were excluded. Data were normalized using R statistical software. Raw values of all probes on all arrays were normalized against a virtual median chip (median raw intensity per row) using a locally weighted scattered plot smoother analysis (LOWESS). Values for replicate probes were averaged. The data were filtered to remove probes with low intensity values.",
    "platform_id": "GPL17077",
    "contact_name": "Marja,,Steenman",
    "contact_email": "marja.steenman@inserm.fr",
    "contact_institute": "L'institut du thorax",
    "contact_address": "8 quai Moncousu",
    "contact_city": "Nantes",
    "contact_zip/postal_code": "44007",
    "contact_country": "France",
    "supplementary_file": "ftp://ftp.ncbi.nlm.nih.gov/geo/samples/GSM2696nnn/GSM2696690/suppl/GSM2696690_US82400123_253949440522_S01_GE1_107_Sep09_1_3.txt.gz",
    "data_row_count": "47264"
  },
  {
    "accession": "GSE100927",
    "title": "H6_4: Femoral artery_Control 25",
    "geo_accession": "GSM2696691",
    "status": "Public on Mar 07 2018",
    "submission_date": "Jul 07 2017",
    "last_update_date": "Mar 07 2018",
    "type": "RNA",
    "channel_count": "1",
    "source_name_ch1": "Control femoral artery",
    "organism_ch1": "Homo sapiens",
    "characteristics_ch1": "tissue: Control femoral artery",
    "characteristics_ch1_2": "gender: male",
    "molecule_ch1": "total RNA",
    "extract_protocol_ch1": "Total RNA was extracted using Macherey Nagel NucleoSpin columns. RNA was quantified using a NanoDrop-1000 spectrophotometer and quality was assessed using an Agilent 2200 TapeStation system.",
    "label_ch1": "Cy3",
    "label_protocol_ch1": "Cyanine-3 (Cy3) labeled cRNA was prepared from100 ng RNA using the Low Input QuickAmp Labeling Kit One-Color (Agilent) according to the manufacturer's instructions, followed by RNAeasy column purification (QIAGEN).  Dye incorporation and cRNA yield were checked with the NanoDrop ND-1000 Spectrophotometer.",
    "taxid_ch1": "9606",
    "hyb_protocol": "600 ng of Cy3-labeled cRNA (specific activity >6.0 pmol Cy3/ug cRNA) was fragmented at 60\u00b0C for 30 minutes in a reaction volume of 25 \u00b5l containing 1x Agilent fragmentation buffer and 2x Agilent blocking agent following the manufacturers instructions. On completion of the fragmentation reaction, 25 \u00b5l of 2x Agilent Hi-RPM hybridization buffer was added to the fragmentation mixture and hybridized to Agilent SurePrint G3 Human Gene Expression microarrays (G4851B) for 17 hours at 65\u00b0C in a rotating Agilent hybridization oven.  After hybridization, microarrays were washed 1 minute at room temperature with GE Wash Buffer 1 (Agilent) and 1 minute with 37\u00b0C GE Wash buffer 2 (Agilent). Next, microarrays were washed 30 seconds in acetonitrile and 30 seconds in Stabilization and Drying Solution.",
    "scan_protocol": "Slides were scanned immediately after washing on the Agilent G2565CA Microarray Scanner using one color scan setting for 8x60k array slides (Scan Area 61x21.6 mm, Scan resolution 3 \u00b5m, Dye channel is set to Green and Green PMT is set to 100%).",
    "description": "H6_4: H6_4: Femoral artery_Control 25",
    "data_processing": "The scanned images were analyzed with Feature Extraction Software 10.7.1.1 (Agilent) using default parameters (protocol GE1-107_Sep09 and Grid: 039494_D_F_20120628) to obtain background subtracted and spatially detrended Processed Signal intensities. Features flagged in Feature Extraction as Feature Non-uniform outliers were excluded. Data were normalized using R statistical software. Raw values of all probes on all arrays were normalized against a virtual median chip (median raw intensity per row) using a locally weighted scattered plot smoother analysis (LOWESS). Values for replicate probes were averaged. The data were filtered to remove probes with low intensity values.",
    "platform_id": "GPL17077",
    "contact_name": "Marja,,Steenman",
    "contact_email": "marja.steenman@inserm.fr",
    "contact_institute": "L'institut du thorax",
    "contact_address": "8 quai Moncousu",
    "contact_city": "Nantes",
    "contact_zip/postal_code": "44007",
    "contact_country": "France",
    "supplementary_file": "ftp://ftp.ncbi.nlm.nih.gov/geo/samples/GSM2696nnn/GSM2696691/suppl/GSM2696691_US82400123_253949440798_S01_GE1_107_Sep09_2_2.txt.gz",
    "data_row_count": "47264"
  },
  {
    "accession": "GSE100927",
    "title": "H60_186: Femoral artery_2",
    "geo_accession": "GSM2696692",
    "status": "Public on Mar 07 2018",
    "submission_date": "Jul 07 2017",
    "last_update_date": "Mar 07 2018",
    "type": "RNA",
    "channel_count": "1",
    "source_name_ch1": "Atherosclerotic femoral artery",
    "organism_ch1": "Homo sapiens",
    "characteristics_ch1": "tissue: Atherosclerotic femoral artery",
    "characteristics_ch1_2": "gender: male",
    "molecule_ch1": "total RNA",
    "extract_protocol_ch1": "Total RNA was extracted using Macherey Nagel NucleoSpin columns. RNA was quantified using a NanoDrop-1000 spectrophotometer and quality was assessed using an Agilent 2200 TapeStation system.",
    "label_ch1": "Cy3",
    "label_protocol_ch1": "Cyanine-3 (Cy3) labeled cRNA was prepared from100 ng RNA using the Low Input QuickAmp Labeling Kit One-Color (Agilent) according to the manufacturer's instructions, followed by RNAeasy column purification (QIAGEN).  Dye incorporation and cRNA yield were checked with the NanoDrop ND-1000 Spectrophotometer.",
    "taxid_ch1": "9606",
    "hyb_protocol": "600 ng of Cy3-labeled cRNA (specific activity >6.0 pmol Cy3/ug cRNA) was fragmented at 60\u00b0C for 30 minutes in a reaction volume of 25 \u00b5l containing 1x Agilent fragmentation buffer and 2x Agilent blocking agent following the manufacturers instructions. On completion of the fragmentation reaction, 25 \u00b5l of 2x Agilent Hi-RPM hybridization buffer was added to the fragmentation mixture and hybridized to Agilent SurePrint G3 Human Gene Expression microarrays (G4851B) for 17 hours at 65\u00b0C in a rotating Agilent hybridization oven.  After hybridization, microarrays were washed 1 minute at room temperature with GE Wash Buffer 1 (Agilent) and 1 minute with 37\u00b0C GE Wash buffer 2 (Agilent). Next, microarrays were washed 30 seconds in acetonitrile and 30 seconds in Stabilization and Drying Solution.",
    "scan_protocol": "Slides were scanned immediately after washing on the Agilent G2565CA Microarray Scanner using one color scan setting for 8x60k array slides (Scan Area 61x21.6 mm, Scan resolution 3 \u00b5m, Dye channel is set to Green and Green PMT is set to 100%).",
    "description": "H60_186: H60_186: Femoral artery_2",
    "data_processing": "The scanned images were analyzed with Feature Extraction Software 10.7.1.1 (Agilent) using default parameters (protocol GE1-107_Sep09 and Grid: 039494_D_F_20120628) to obtain background subtracted and spatially detrended Processed Signal intensities. Features flagged in Feature Extraction as Feature Non-uniform outliers were excluded. Data were normalized using R statistical software. Raw values of all probes on all arrays were normalized against a virtual median chip (median raw intensity per row) using a locally weighted scattered plot smoother analysis (LOWESS). Values for replicate probes were averaged. The data were filtered to remove probes with low intensity values.",
    "platform_id": "GPL17077",
    "contact_name": "Marja,,Steenman",
    "contact_email": "marja.steenman@inserm.fr",
    "contact_institute": "L'institut du thorax",
    "contact_address": "8 quai Moncousu",
    "contact_city": "Nantes",
    "contact_zip/postal_code": "44007",
    "contact_country": "France",
    "supplementary_file": "ftp://ftp.ncbi.nlm.nih.gov/geo/samples/GSM2696nnn/GSM2696692/suppl/GSM2696692_US82400123_253949440522_S01_GE1_107_Sep09_1_4.txt.gz",
    "data_row_count": "47264"
  },
  {
    "accession": "GSE100927",
    "title": "H61_155: Infra-popliteal artery_Control 10",
    "geo_accession": "GSM2696693",
    "status": "Public on Mar 07 2018",
    "submission_date": "Jul 07 2017",
    "last_update_date": "Mar 07 2018",
    "type": "RNA",
    "channel_count": "1",
    "source_name_ch1": "Control infra-popliteal artery",
    "organism_ch1": "Homo sapiens",
    "characteristics_ch1": "tissue: Control infra-popliteal artery",
    "characteristics_ch1_2": "gender: male",
    "molecule_ch1": "total RNA",
    "extract_protocol_ch1": "Total RNA was extracted using Macherey Nagel NucleoSpin columns. RNA was quantified using a NanoDrop-1000 spectrophotometer and quality was assessed using an Agilent 2200 TapeStation system.",
    "label_ch1": "Cy3",
    "label_protocol_ch1": "Cyanine-3 (Cy3) labeled cRNA was prepared from100 ng RNA using the Low Input QuickAmp Labeling Kit One-Color (Agilent) according to the manufacturer's instructions, followed by RNAeasy column purification (QIAGEN).  Dye incorporation and cRNA yield were checked with the NanoDrop ND-1000 Spectrophotometer.",
    "taxid_ch1": "9606",
    "hyb_protocol": "600 ng of Cy3-labeled cRNA (specific activity >6.0 pmol Cy3/ug cRNA) was fragmented at 60\u00b0C for 30 minutes in a reaction volume of 25 \u00b5l containing 1x Agilent fragmentation buffer and 2x Agilent blocking agent following the manufacturers instructions. On completion of the fragmentation reaction, 25 \u00b5l of 2x Agilent Hi-RPM hybridization buffer was added to the fragmentation mixture and hybridized to Agilent SurePrint G3 Human Gene Expression microarrays (G4851B) for 17 hours at 65\u00b0C in a rotating Agilent hybridization oven.  After hybridization, microarrays were washed 1 minute at room temperature with GE Wash Buffer 1 (Agilent) and 1 minute with 37\u00b0C GE Wash buffer 2 (Agilent). Next, microarrays were washed 30 seconds in acetonitrile and 30 seconds in Stabilization and Drying Solution.",
    "scan_protocol": "Slides were scanned immediately after washing on the Agilent G2565CA Microarray Scanner using one color scan setting for 8x60k array slides (Scan Area 61x21.6 mm, Scan resolution 3 \u00b5m, Dye channel is set to Green and Green PMT is set to 100%).",
    "description": "H61_155: H61_155: Infra-popliteal artery_Control 10",
    "data_processing": "The scanned images were analyzed with Feature Extraction Software 10.7.1.1 (Agilent) using default parameters (protocol GE1-107_Sep09 and Grid: 039494_D_F_20120628) to obtain background subtracted and spatially detrended Processed Signal intensities. Features flagged in Feature Extraction as Feature Non-uniform outliers were excluded. Data were normalized using R statistical software. Raw values of all probes on all arrays were normalized against a virtual median chip (median raw intensity per row) using a locally weighted scattered plot smoother analysis (LOWESS). Values for replicate probes were averaged. The data were filtered to remove probes with low intensity values.",
    "platform_id": "GPL17077",
    "contact_name": "Marja,,Steenman",
    "contact_email": "marja.steenman@inserm.fr",
    "contact_institute": "L'institut du thorax",
    "contact_address": "8 quai Moncousu",
    "contact_city": "Nantes",
    "contact_zip/postal_code": "44007",
    "contact_country": "France",
    "supplementary_file": "ftp://ftp.ncbi.nlm.nih.gov/geo/samples/GSM2696nnn/GSM2696693/suppl/GSM2696693_US82400123_253949440522_S01_GE1_107_Sep09_2_1.txt.gz",
    "data_row_count": "47264"
  },
  {
    "accession": "GSE100927",
    "title": "H65_94: Infra-popliteal artery_Control 23",
    "geo_accession": "GSM2696694",
    "status": "Public on Mar 07 2018",
    "submission_date": "Jul 07 2017",
    "last_update_date": "Mar 07 2018",
    "type": "RNA",
    "channel_count": "1",
    "source_name_ch1": "Control infra-popliteal artery",
    "organism_ch1": "Homo sapiens",
    "characteristics_ch1": "tissue: Control infra-popliteal artery",
    "characteristics_ch1_2": "gender: male",
    "molecule_ch1": "total RNA",
    "extract_protocol_ch1": "Total RNA was extracted using Macherey Nagel NucleoSpin columns. RNA was quantified using a NanoDrop-1000 spectrophotometer and quality was assessed using an Agilent 2200 TapeStation system.",
    "label_ch1": "Cy3",
    "label_protocol_ch1": "Cyanine-3 (Cy3) labeled cRNA was prepared from100 ng RNA using the Low Input QuickAmp Labeling Kit One-Color (Agilent) according to the manufacturer's instructions, followed by RNAeasy column purification (QIAGEN).  Dye incorporation and cRNA yield were checked with the NanoDrop ND-1000 Spectrophotometer.",
    "taxid_ch1": "9606",
    "hyb_protocol": "600 ng of Cy3-labeled cRNA (specific activity >6.0 pmol Cy3/ug cRNA) was fragmented at 60\u00b0C for 30 minutes in a reaction volume of 25 \u00b5l containing 1x Agilent fragmentation buffer and 2x Agilent blocking agent following the manufacturers instructions. On completion of the fragmentation reaction, 25 \u00b5l of 2x Agilent Hi-RPM hybridization buffer was added to the fragmentation mixture and hybridized to Agilent SurePrint G3 Human Gene Expression microarrays (G4851B) for 17 hours at 65\u00b0C in a rotating Agilent hybridization oven.  After hybridization, microarrays were washed 1 minute at room temperature with GE Wash Buffer 1 (Agilent) and 1 minute with 37\u00b0C GE Wash buffer 2 (Agilent). Next, microarrays were washed 30 seconds in acetonitrile and 30 seconds in Stabilization and Drying Solution.",
    "scan_protocol": "Slides were scanned immediately after washing on the Agilent G2565CA Microarray Scanner using one color scan setting for 8x60k array slides (Scan Area 61x21.6 mm, Scan resolution 3 \u00b5m, Dye channel is set to Green and Green PMT is set to 100%).",
    "description": "H65_94: H65_94: Infra-popliteal artery_Control 23",
    "data_processing": "The scanned images were analyzed with Feature Extraction Software 10.7.1.1 (Agilent) using default parameters (protocol GE1-107_Sep09 and Grid: 039494_D_F_20120628) to obtain background subtracted and spatially detrended Processed Signal intensities. Features flagged in Feature Extraction as Feature Non-uniform outliers were excluded. Data were normalized using R statistical software. Raw values of all probes on all arrays were normalized against a virtual median chip (median raw intensity per row) using a locally weighted scattered plot smoother analysis (LOWESS). Values for replicate probes were averaged. The data were filtered to remove probes with low intensity values.",
    "platform_id": "GPL17077",
    "contact_name": "Marja,,Steenman",
    "contact_email": "marja.steenman@inserm.fr",
    "contact_institute": "L'institut du thorax",
    "contact_address": "8 quai Moncousu",
    "contact_city": "Nantes",
    "contact_zip/postal_code": "44007",
    "contact_country": "France",
    "supplementary_file": "ftp://ftp.ncbi.nlm.nih.gov/geo/samples/GSM2696nnn/GSM2696694/suppl/GSM2696694_US82400123_253949440523_S01_GE1_107_Sep09_1_1.txt.gz",
    "data_row_count": "47264"
  },
  {
    "accession": "GSE100927",
    "title": "H66_91: Femoral artery_Control 06",
    "geo_accession": "GSM2696695",
    "status": "Public on Mar 07 2018",
    "submission_date": "Jul 07 2017",
    "last_update_date": "Mar 07 2018",
    "type": "RNA",
    "channel_count": "1",
    "source_name_ch1": "Control femoral artery",
    "organism_ch1": "Homo sapiens",
    "characteristics_ch1": "tissue: Control femoral artery",
    "characteristics_ch1_2": "gender: female",
    "molecule_ch1": "total RNA",
    "extract_protocol_ch1": "Total RNA was extracted using Macherey Nagel NucleoSpin columns. RNA was quantified using a NanoDrop-1000 spectrophotometer and quality was assessed using an Agilent 2200 TapeStation system.",
    "label_ch1": "Cy3",
    "label_protocol_ch1": "Cyanine-3 (Cy3) labeled cRNA was prepared from100 ng RNA using the Low Input QuickAmp Labeling Kit One-Color (Agilent) according to the manufacturer's instructions, followed by RNAeasy column purification (QIAGEN).  Dye incorporation and cRNA yield were checked with the NanoDrop ND-1000 Spectrophotometer.",
    "taxid_ch1": "9606",
    "hyb_protocol": "600 ng of Cy3-labeled cRNA (specific activity >6.0 pmol Cy3/ug cRNA) was fragmented at 60\u00b0C for 30 minutes in a reaction volume of 25 \u00b5l containing 1x Agilent fragmentation buffer and 2x Agilent blocking agent following the manufacturers instructions. On completion of the fragmentation reaction, 25 \u00b5l of 2x Agilent Hi-RPM hybridization buffer was added to the fragmentation mixture and hybridized to Agilent SurePrint G3 Human Gene Expression microarrays (G4851B) for 17 hours at 65\u00b0C in a rotating Agilent hybridization oven.  After hybridization, microarrays were washed 1 minute at room temperature with GE Wash Buffer 1 (Agilent) and 1 minute with 37\u00b0C GE Wash buffer 2 (Agilent). Next, microarrays were washed 30 seconds in acetonitrile and 30 seconds in Stabilization and Drying Solution.",
    "scan_protocol": "Slides were scanned immediately after washing on the Agilent G2565CA Microarray Scanner using one color scan setting for 8x60k array slides (Scan Area 61x21.6 mm, Scan resolution 3 \u00b5m, Dye channel is set to Green and Green PMT is set to 100%).",
    "description": "H66_91: H66_91: Femoral artery_Control 06",
    "data_processing": "The scanned images were analyzed with Feature Extraction Software 10.7.1.1 (Agilent) using default parameters (protocol GE1-107_Sep09 and Grid: 039494_D_F_20120628) to obtain background subtracted and spatially detrended Processed Signal intensities. Features flagged in Feature Extraction as Feature Non-uniform outliers were excluded. Data were normalized using R statistical software. Raw values of all probes on all arrays were normalized against a virtual median chip (median raw intensity per row) using a locally weighted scattered plot smoother analysis (LOWESS). Values for replicate probes were averaged. The data were filtered to remove probes with low intensity values.",
    "platform_id": "GPL17077",
    "contact_name": "Marja,,Steenman",
    "contact_email": "marja.steenman@inserm.fr",
    "contact_institute": "L'institut du thorax",
    "contact_address": "8 quai Moncousu",
    "contact_city": "Nantes",
    "contact_zip/postal_code": "44007",
    "contact_country": "France",
    "supplementary_file": "ftp://ftp.ncbi.nlm.nih.gov/geo/samples/GSM2696nnn/GSM2696695/suppl/GSM2696695_US82400123_253949440523_S01_GE1_107_Sep09_1_2.txt.gz",
    "data_row_count": "47264"
  },
  {
    "accession": "GSE100927",
    "title": "H69_20: Carotid artery_37",
    "geo_accession": "GSM2696696",
    "status": "Public on Mar 07 2018",
    "submission_date": "Jul 07 2017",
    "last_update_date": "Mar 07 2018",
    "type": "RNA",
    "channel_count": "1",
    "source_name_ch1": "Atherosclerotic carotid artery",
    "organism_ch1": "Homo sapiens",
    "characteristics_ch1": "tissue: Atherosclerotic carotid artery",
    "characteristics_ch1_2": "gender: male",
    "molecule_ch1": "total RNA",
    "extract_protocol_ch1": "Total RNA was extracted using Macherey Nagel NucleoSpin columns. RNA was quantified using a NanoDrop-1000 spectrophotometer and quality was assessed using an Agilent 2200 TapeStation system.",
    "label_ch1": "Cy3",
    "label_protocol_ch1": "Cyanine-3 (Cy3) labeled cRNA was prepared from100 ng RNA using the Low Input QuickAmp Labeling Kit One-Color (Agilent) according to the manufacturer's instructions, followed by RNAeasy column purification (QIAGEN).  Dye incorporation and cRNA yield were checked with the NanoDrop ND-1000 Spectrophotometer.",
    "taxid_ch1": "9606",
    "hyb_protocol": "600 ng of Cy3-labeled cRNA (specific activity >6.0 pmol Cy3/ug cRNA) was fragmented at 60\u00b0C for 30 minutes in a reaction volume of 25 \u00b5l containing 1x Agilent fragmentation buffer and 2x Agilent blocking agent following the manufacturers instructions. On completion of the fragmentation reaction, 25 \u00b5l of 2x Agilent Hi-RPM hybridization buffer was added to the fragmentation mixture and hybridized to Agilent SurePrint G3 Human Gene Expression microarrays (G4851B) for 17 hours at 65\u00b0C in a rotating Agilent hybridization oven.  After hybridization, microarrays were washed 1 minute at room temperature with GE Wash Buffer 1 (Agilent) and 1 minute with 37\u00b0C GE Wash buffer 2 (Agilent). Next, microarrays were washed 30 seconds in acetonitrile and 30 seconds in Stabilization and Drying Solution.",
    "scan_protocol": "Slides were scanned immediately after washing on the Agilent G2565CA Microarray Scanner using one color scan setting for 8x60k array slides (Scan Area 61x21.6 mm, Scan resolution 3 \u00b5m, Dye channel is set to Green and Green PMT is set to 100%).",
    "description": "H69_20: H69_20: Carotid artery_37",
    "data_processing": "The scanned images were analyzed with Feature Extraction Software 10.7.1.1 (Agilent) using default parameters (protocol GE1-107_Sep09 and Grid: 039494_D_F_20120628) to obtain background subtracted and spatially detrended Processed Signal intensities. Features flagged in Feature Extraction as Feature Non-uniform outliers were excluded. Data were normalized using R statistical software. Raw values of all probes on all arrays were normalized against a virtual median chip (median raw intensity per row) using a locally weighted scattered plot smoother analysis (LOWESS). Values for replicate probes were averaged. The data were filtered to remove probes with low intensity values.",
    "platform_id": "GPL17077",
    "contact_name": "Marja,,Steenman",
    "contact_email": "marja.steenman@inserm.fr",
    "contact_institute": "L'institut du thorax",
    "contact_address": "8 quai Moncousu",
    "contact_city": "Nantes",
    "contact_zip/postal_code": "44007",
    "contact_country": "France",
    "supplementary_file": "ftp://ftp.ncbi.nlm.nih.gov/geo/samples/GSM2696nnn/GSM2696696/suppl/GSM2696696_US82400123_253949440523_S01_GE1_107_Sep09_2_1.txt.gz",
    "data_row_count": "47264"
  },
  {
    "accession": "GSE100927",
    "title": "H72_198: Carotid artery_Control 22",
    "geo_accession": "GSM2696697",
    "status": "Public on Mar 07 2018",
    "submission_date": "Jul 07 2017",
    "last_update_date": "Mar 07 2018",
    "type": "RNA",
    "channel_count": "1",
    "source_name_ch1": "Control carotid artery",
    "organism_ch1": "Homo sapiens",
    "characteristics_ch1": "tissue: Control carotid artery",
    "characteristics_ch1_2": "gender: male",
    "molecule_ch1": "total RNA",
    "extract_protocol_ch1": "Total RNA was extracted using Macherey Nagel NucleoSpin columns. RNA was quantified using a NanoDrop-1000 spectrophotometer and quality was assessed using an Agilent 2200 TapeStation system.",
    "label_ch1": "Cy3",
    "label_protocol_ch1": "Cyanine-3 (Cy3) labeled cRNA was prepared from100 ng RNA using the Low Input QuickAmp Labeling Kit One-Color (Agilent) according to the manufacturer's instructions, followed by RNAeasy column purification (QIAGEN).  Dye incorporation and cRNA yield were checked with the NanoDrop ND-1000 Spectrophotometer.",
    "taxid_ch1": "9606",
    "hyb_protocol": "600 ng of Cy3-labeled cRNA (specific activity >6.0 pmol Cy3/ug cRNA) was fragmented at 60\u00b0C for 30 minutes in a reaction volume of 25 \u00b5l containing 1x Agilent fragmentation buffer and 2x Agilent blocking agent following the manufacturers instructions. On completion of the fragmentation reaction, 25 \u00b5l of 2x Agilent Hi-RPM hybridization buffer was added to the fragmentation mixture and hybridized to Agilent SurePrint G3 Human Gene Expression microarrays (G4851B) for 17 hours at 65\u00b0C in a rotating Agilent hybridization oven.  After hybridization, microarrays were washed 1 minute at room temperature with GE Wash Buffer 1 (Agilent) and 1 minute with 37\u00b0C GE Wash buffer 2 (Agilent). Next, microarrays were washed 30 seconds in acetonitrile and 30 seconds in Stabilization and Drying Solution.",
    "scan_protocol": "Slides were scanned immediately after washing on the Agilent G2565CA Microarray Scanner using one color scan setting for 8x60k array slides (Scan Area 61x21.6 mm, Scan resolution 3 \u00b5m, Dye channel is set to Green and Green PMT is set to 100%).",
    "description": "H72_198: H72_198: Carotid artery_Control 22",
    "data_processing": "The scanned images were analyzed with Feature Extraction Software 10.7.1.1 (Agilent) using default parameters (protocol GE1-107_Sep09 and Grid: 039494_D_F_20120628) to obtain background subtracted and spatially detrended Processed Signal intensities. Features flagged in Feature Extraction as Feature Non-uniform outliers were excluded. Data were normalized using R statistical software. Raw values of all probes on all arrays were normalized against a virtual median chip (median raw intensity per row) using a locally weighted scattered plot smoother analysis (LOWESS). Values for replicate probes were averaged. The data were filtered to remove probes with low intensity values.",
    "platform_id": "GPL17077",
    "contact_name": "Marja,,Steenman",
    "contact_email": "marja.steenman@inserm.fr",
    "contact_institute": "L'institut du thorax",
    "contact_address": "8 quai Moncousu",
    "contact_city": "Nantes",
    "contact_zip/postal_code": "44007",
    "contact_country": "France",
    "supplementary_file": "ftp://ftp.ncbi.nlm.nih.gov/geo/samples/GSM2696nnn/GSM2696697/suppl/GSM2696697_US82400123_253949440523_S01_GE1_107_Sep09_2_4.txt.gz",
    "data_row_count": "47264"
  },
  {
    "accession": "GSE100927",
    "title": "H73_29: Infra-popliteal artery_11",
    "geo_accession": "GSM2696698",
    "status": "Public on Mar 07 2018",
    "submission_date": "Jul 07 2017",
    "last_update_date": "Mar 07 2018",
    "type": "RNA",
    "channel_count": "1",
    "source_name_ch1": "Atherosclerotic infra-popliteal artery",
    "organism_ch1": "Homo sapiens",
    "characteristics_ch1": "tissue: Atherosclerotic infra-popliteal artery",
    "characteristics_ch1_2": "gender: male",
    "molecule_ch1": "total RNA",
    "extract_protocol_ch1": "Total RNA was extracted using Macherey Nagel NucleoSpin columns. RNA was quantified using a NanoDrop-1000 spectrophotometer and quality was assessed using an Agilent 2200 TapeStation system.",
    "label_ch1": "Cy3",
    "label_protocol_ch1": "Cyanine-3 (Cy3) labeled cRNA was prepared from100 ng RNA using the Low Input QuickAmp Labeling Kit One-Color (Agilent) according to the manufacturer's instructions, followed by RNAeasy column purification (QIAGEN).  Dye incorporation and cRNA yield were checked with the NanoDrop ND-1000 Spectrophotometer.",
    "taxid_ch1": "9606",
    "hyb_protocol": "600 ng of Cy3-labeled cRNA (specific activity >6.0 pmol Cy3/ug cRNA) was fragmented at 60\u00b0C for 30 minutes in a reaction volume of 25 \u00b5l containing 1x Agilent fragmentation buffer and 2x Agilent blocking agent following the manufacturers instructions. On completion of the fragmentation reaction, 25 \u00b5l of 2x Agilent Hi-RPM hybridization buffer was added to the fragmentation mixture and hybridized to Agilent SurePrint G3 Human Gene Expression microarrays (G4851B) for 17 hours at 65\u00b0C in a rotating Agilent hybridization oven.  After hybridization, microarrays were washed 1 minute at room temperature with GE Wash Buffer 1 (Agilent) and 1 minute with 37\u00b0C GE Wash buffer 2 (Agilent). Next, microarrays were washed 30 seconds in acetonitrile and 30 seconds in Stabilization and Drying Solution.",
    "scan_protocol": "Slides were scanned immediately after washing on the Agilent G2565CA Microarray Scanner using one color scan setting for 8x60k array slides (Scan Area 61x21.6 mm, Scan resolution 3 \u00b5m, Dye channel is set to Green and Green PMT is set to 100%).",
    "description": "H73_29: H73_29: Infra-popliteal artery_11",
    "data_processing": "The scanned images were analyzed with Feature Extraction Software 10.7.1.1 (Agilent) using default parameters (protocol GE1-107_Sep09 and Grid: 039494_D_F_20120628) to obtain background subtracted and spatially detrended Processed Signal intensities. Features flagged in Feature Extraction as Feature Non-uniform outliers were excluded. Data were normalized using R statistical software. Raw values of all probes on all arrays were normalized against a virtual median chip (median raw intensity per row) using a locally weighted scattered plot smoother analysis (LOWESS). Values for replicate probes were averaged. The data were filtered to remove probes with low intensity values.",
    "platform_id": "GPL17077",
    "contact_name": "Marja,,Steenman",
    "contact_email": "marja.steenman@inserm.fr",
    "contact_institute": "L'institut du thorax",
    "contact_address": "8 quai Moncousu",
    "contact_city": "Nantes",
    "contact_zip/postal_code": "44007",
    "contact_country": "France",
    "supplementary_file": "ftp://ftp.ncbi.nlm.nih.gov/geo/samples/GSM2696nnn/GSM2696698/suppl/GSM2696698_US82400123_253949440794_S01_GE1_107_Sep09_1_1.txt.gz",
    "data_row_count": "47264"
  },
  {
    "accession": "GSE100927",
    "title": "H74_65: Femoral artery_Control 17",
    "geo_accession": "GSM2696699",
    "status": "Public on Mar 07 2018",
    "submission_date": "Jul 07 2017",
    "last_update_date": "Mar 07 2018",
    "type": "RNA",
    "channel_count": "1",
    "source_name_ch1": "Control femoral artery",
    "organism_ch1": "Homo sapiens",
    "characteristics_ch1": "tissue: Control femoral artery",
    "characteristics_ch1_2": "gender: male",
    "molecule_ch1": "total RNA",
    "extract_protocol_ch1": "Total RNA was extracted using Macherey Nagel NucleoSpin columns. RNA was quantified using a NanoDrop-1000 spectrophotometer and quality was assessed using an Agilent 2200 TapeStation system.",
    "label_ch1": "Cy3",
    "label_protocol_ch1": "Cyanine-3 (Cy3) labeled cRNA was prepared from100 ng RNA using the Low Input QuickAmp Labeling Kit One-Color (Agilent) according to the manufacturer's instructions, followed by RNAeasy column purification (QIAGEN).  Dye incorporation and cRNA yield were checked with the NanoDrop ND-1000 Spectrophotometer.",
    "taxid_ch1": "9606",
    "hyb_protocol": "600 ng of Cy3-labeled cRNA (specific activity >6.0 pmol Cy3/ug cRNA) was fragmented at 60\u00b0C for 30 minutes in a reaction volume of 25 \u00b5l containing 1x Agilent fragmentation buffer and 2x Agilent blocking agent following the manufacturers instructions. On completion of the fragmentation reaction, 25 \u00b5l of 2x Agilent Hi-RPM hybridization buffer was added to the fragmentation mixture and hybridized to Agilent SurePrint G3 Human Gene Expression microarrays (G4851B) for 17 hours at 65\u00b0C in a rotating Agilent hybridization oven.  After hybridization, microarrays were washed 1 minute at room temperature with GE Wash Buffer 1 (Agilent) and 1 minute with 37\u00b0C GE Wash buffer 2 (Agilent). Next, microarrays were washed 30 seconds in acetonitrile and 30 seconds in Stabilization and Drying Solution.",
    "scan_protocol": "Slides were scanned immediately after washing on the Agilent G2565CA Microarray Scanner using one color scan setting for 8x60k array slides (Scan Area 61x21.6 mm, Scan resolution 3 \u00b5m, Dye channel is set to Green and Green PMT is set to 100%).",
    "description": "H74_65: H74_65: Femoral artery_Control 17",
    "data_processing": "The scanned images were analyzed with Feature Extraction Software 10.7.1.1 (Agilent) using default parameters (protocol GE1-107_Sep09 and Grid: 039494_D_F_20120628) to obtain background subtracted and spatially detrended Processed Signal intensities. Features flagged in Feature Extraction as Feature Non-uniform outliers were excluded. Data were normalized using R statistical software. Raw values of all probes on all arrays were normalized against a virtual median chip (median raw intensity per row) using a locally weighted scattered plot smoother analysis (LOWESS). Values for replicate probes were averaged. The data were filtered to remove probes with low intensity values.",
    "platform_id": "GPL17077",
    "contact_name": "Marja,,Steenman",
    "contact_email": "marja.steenman@inserm.fr",
    "contact_institute": "L'institut du thorax",
    "contact_address": "8 quai Moncousu",
    "contact_city": "Nantes",
    "contact_zip/postal_code": "44007",
    "contact_country": "France",
    "supplementary_file": "ftp://ftp.ncbi.nlm.nih.gov/geo/samples/GSM2696nnn/GSM2696699/suppl/GSM2696699_US82400123_253949440794_S01_GE1_107_Sep09_1_2.txt.gz",
    "data_row_count": "47264"
  },
  {
    "accession": "GSE100927",
    "title": "H79_89: Carotid artery_Control 10",
    "geo_accession": "GSM2696700",
    "status": "Public on Mar 07 2018",
    "submission_date": "Jul 07 2017",
    "last_update_date": "Mar 07 2018",
    "type": "RNA",
    "channel_count": "1",
    "source_name_ch1": "Control carotid artery",
    "organism_ch1": "Homo sapiens",
    "characteristics_ch1": "tissue: Control carotid artery",
    "characteristics_ch1_2": "gender: male",
    "molecule_ch1": "total RNA",
    "extract_protocol_ch1": "Total RNA was extracted using Macherey Nagel NucleoSpin columns. RNA was quantified using a NanoDrop-1000 spectrophotometer and quality was assessed using an Agilent 2200 TapeStation system.",
    "label_ch1": "Cy3",
    "label_protocol_ch1": "Cyanine-3 (Cy3) labeled cRNA was prepared from100 ng RNA using the Low Input QuickAmp Labeling Kit One-Color (Agilent) according to the manufacturer's instructions, followed by RNAeasy column purification (QIAGEN).  Dye incorporation and cRNA yield were checked with the NanoDrop ND-1000 Spectrophotometer.",
    "taxid_ch1": "9606",
    "hyb_protocol": "600 ng of Cy3-labeled cRNA (specific activity >6.0 pmol Cy3/ug cRNA) was fragmented at 60\u00b0C for 30 minutes in a reaction volume of 25 \u00b5l containing 1x Agilent fragmentation buffer and 2x Agilent blocking agent following the manufacturers instructions. On completion of the fragmentation reaction, 25 \u00b5l of 2x Agilent Hi-RPM hybridization buffer was added to the fragmentation mixture and hybridized to Agilent SurePrint G3 Human Gene Expression microarrays (G4851B) for 17 hours at 65\u00b0C in a rotating Agilent hybridization oven.  After hybridization, microarrays were washed 1 minute at room temperature with GE Wash Buffer 1 (Agilent) and 1 minute with 37\u00b0C GE Wash buffer 2 (Agilent). Next, microarrays were washed 30 seconds in acetonitrile and 30 seconds in Stabilization and Drying Solution.",
    "scan_protocol": "Slides were scanned immediately after washing on the Agilent G2565CA Microarray Scanner using one color scan setting for 8x60k array slides (Scan Area 61x21.6 mm, Scan resolution 3 \u00b5m, Dye channel is set to Green and Green PMT is set to 100%).",
    "description": "H79_89: H79_89: Carotid artery_Control 10",
    "data_processing": "The scanned images were analyzed with Feature Extraction Software 10.7.1.1 (Agilent) using default parameters (protocol GE1-107_Sep09 and Grid: 039494_D_F_20120628) to obtain background subtracted and spatially detrended Processed Signal intensities. Features flagged in Feature Extraction as Feature Non-uniform outliers were excluded. Data were normalized using R statistical software. Raw values of all probes on all arrays were normalized against a virtual median chip (median raw intensity per row) using a locally weighted scattered plot smoother analysis (LOWESS). Values for replicate probes were averaged. The data were filtered to remove probes with low intensity values.",
    "platform_id": "GPL17077",
    "contact_name": "Marja,,Steenman",
    "contact_email": "marja.steenman@inserm.fr",
    "contact_institute": "L'institut du thorax",
    "contact_address": "8 quai Moncousu",
    "contact_city": "Nantes",
    "contact_zip/postal_code": "44007",
    "contact_country": "France",
    "supplementary_file": "ftp://ftp.ncbi.nlm.nih.gov/geo/samples/GSM2696nnn/GSM2696700/suppl/GSM2696700_US82400123_253949440794_S01_GE1_107_Sep09_2_3.txt.gz",
    "data_row_count": "47264"
  },
  {
    "accession": "GSE100927",
    "title": "H8_69: Carotid artery_16",
    "geo_accession": "GSM2696701",
    "status": "Public on Mar 07 2018",
    "submission_date": "Jul 07 2017",
    "last_update_date": "Mar 07 2018",
    "type": "RNA",
    "channel_count": "1",
    "source_name_ch1": "Atherosclerotic carotid artery",
    "organism_ch1": "Homo sapiens",
    "characteristics_ch1": "tissue: Atherosclerotic carotid artery",
    "characteristics_ch1_2": "gender: male",
    "molecule_ch1": "total RNA",
    "extract_protocol_ch1": "Total RNA was extracted using Macherey Nagel NucleoSpin columns. RNA was quantified using a NanoDrop-1000 spectrophotometer and quality was assessed using an Agilent 2200 TapeStation system.",
    "label_ch1": "Cy3",
    "label_protocol_ch1": "Cyanine-3 (Cy3) labeled cRNA was prepared from100 ng RNA using the Low Input QuickAmp Labeling Kit One-Color (Agilent) according to the manufacturer's instructions, followed by RNAeasy column purification (QIAGEN).  Dye incorporation and cRNA yield were checked with the NanoDrop ND-1000 Spectrophotometer.",
    "taxid_ch1": "9606",
    "hyb_protocol": "600 ng of Cy3-labeled cRNA (specific activity >6.0 pmol Cy3/ug cRNA) was fragmented at 60\u00b0C for 30 minutes in a reaction volume of 25 \u00b5l containing 1x Agilent fragmentation buffer and 2x Agilent blocking agent following the manufacturers instructions. On completion of the fragmentation reaction, 25 \u00b5l of 2x Agilent Hi-RPM hybridization buffer was added to the fragmentation mixture and hybridized to Agilent SurePrint G3 Human Gene Expression microarrays (G4851B) for 17 hours at 65\u00b0C in a rotating Agilent hybridization oven.  After hybridization, microarrays were washed 1 minute at room temperature with GE Wash Buffer 1 (Agilent) and 1 minute with 37\u00b0C GE Wash buffer 2 (Agilent). Next, microarrays were washed 30 seconds in acetonitrile and 30 seconds in Stabilization and Drying Solution.",
    "scan_protocol": "Slides were scanned immediately after washing on the Agilent G2565CA Microarray Scanner using one color scan setting for 8x60k array slides (Scan Area 61x21.6 mm, Scan resolution 3 \u00b5m, Dye channel is set to Green and Green PMT is set to 100%).",
    "description": "H8_69: H8_69: Carotid artery_16",
    "data_processing": "The scanned images were analyzed with Feature Extraction Software 10.7.1.1 (Agilent) using default parameters (protocol GE1-107_Sep09 and Grid: 039494_D_F_20120628) to obtain background subtracted and spatially detrended Processed Signal intensities. Features flagged in Feature Extraction as Feature Non-uniform outliers were excluded. Data were normalized using R statistical software. Raw values of all probes on all arrays were normalized against a virtual median chip (median raw intensity per row) using a locally weighted scattered plot smoother analysis (LOWESS). Values for replicate probes were averaged. The data were filtered to remove probes with low intensity values.",
    "platform_id": "GPL17077",
    "contact_name": "Marja,,Steenman",
    "contact_email": "marja.steenman@inserm.fr",
    "contact_institute": "L'institut du thorax",
    "contact_address": "8 quai Moncousu",
    "contact_city": "Nantes",
    "contact_zip/postal_code": "44007",
    "contact_country": "France",
    "supplementary_file": "ftp://ftp.ncbi.nlm.nih.gov/geo/samples/GSM2696nnn/GSM2696701/suppl/GSM2696701_US82400123_253949440798_S01_GE1_107_Sep09_2_4.txt.gz",
    "data_row_count": "47264"
  },
  {
    "accession": "GSE100927",
    "title": "H84_12: Femoral artery_14",
    "geo_accession": "GSM2696702",
    "status": "Public on Mar 07 2018",
    "submission_date": "Jul 07 2017",
    "last_update_date": "Mar 07 2018",
    "type": "RNA",
    "channel_count": "1",
    "source_name_ch1": "Atherosclerotic femoral artery",
    "organism_ch1": "Homo sapiens",
    "characteristics_ch1": "tissue: Atherosclerotic femoral artery",
    "characteristics_ch1_2": "gender: male",
    "molecule_ch1": "total RNA",
    "extract_protocol_ch1": "Total RNA was extracted using Macherey Nagel NucleoSpin columns. RNA was quantified using a NanoDrop-1000 spectrophotometer and quality was assessed using an Agilent 2200 TapeStation system.",
    "label_ch1": "Cy3",
    "label_protocol_ch1": "Cyanine-3 (Cy3) labeled cRNA was prepared from100 ng RNA using the Low Input QuickAmp Labeling Kit One-Color (Agilent) according to the manufacturer's instructions, followed by RNAeasy column purification (QIAGEN).  Dye incorporation and cRNA yield were checked with the NanoDrop ND-1000 Spectrophotometer.",
    "taxid_ch1": "9606",
    "hyb_protocol": "600 ng of Cy3-labeled cRNA (specific activity >6.0 pmol Cy3/ug cRNA) was fragmented at 60\u00b0C for 30 minutes in a reaction volume of 25 \u00b5l containing 1x Agilent fragmentation buffer and 2x Agilent blocking agent following the manufacturers instructions. On completion of the fragmentation reaction, 25 \u00b5l of 2x Agilent Hi-RPM hybridization buffer was added to the fragmentation mixture and hybridized to Agilent SurePrint G3 Human Gene Expression microarrays (G4851B) for 17 hours at 65\u00b0C in a rotating Agilent hybridization oven.  After hybridization, microarrays were washed 1 minute at room temperature with GE Wash Buffer 1 (Agilent) and 1 minute with 37\u00b0C GE Wash buffer 2 (Agilent). Next, microarrays were washed 30 seconds in acetonitrile and 30 seconds in Stabilization and Drying Solution.",
    "scan_protocol": "Slides were scanned immediately after washing on the Agilent G2565CA Microarray Scanner using one color scan setting for 8x60k array slides (Scan Area 61x21.6 mm, Scan resolution 3 \u00b5m, Dye channel is set to Green and Green PMT is set to 100%).",
    "description": "H84_12: H84_12: Femoral artery_14",
    "data_processing": "The scanned images were analyzed with Feature Extraction Software 10.7.1.1 (Agilent) using default parameters (protocol GE1-107_Sep09 and Grid: 039494_D_F_20120628) to obtain background subtracted and spatially detrended Processed Signal intensities. Features flagged in Feature Extraction as Feature Non-uniform outliers were excluded. Data were normalized using R statistical software. Raw values of all probes on all arrays were normalized against a virtual median chip (median raw intensity per row) using a locally weighted scattered plot smoother analysis (LOWESS). Values for replicate probes were averaged. The data were filtered to remove probes with low intensity values.",
    "platform_id": "GPL17077",
    "contact_name": "Marja,,Steenman",
    "contact_email": "marja.steenman@inserm.fr",
    "contact_institute": "L'institut du thorax",
    "contact_address": "8 quai Moncousu",
    "contact_city": "Nantes",
    "contact_zip/postal_code": "44007",
    "contact_country": "France",
    "supplementary_file": "ftp://ftp.ncbi.nlm.nih.gov/geo/samples/GSM2696nnn/GSM2696702/suppl/GSM2696702_US82400123_253949440793_S01_GE1_107_Sep09_1_4.txt.gz",
    "data_row_count": "47264"
  },
  {
    "accession": "GSE100927",
    "title": "H87_171: Femoral artery_22",
    "geo_accession": "GSM2696703",
    "status": "Public on Mar 07 2018",
    "submission_date": "Jul 07 2017",
    "last_update_date": "Mar 07 2018",
    "type": "RNA",
    "channel_count": "1",
    "source_name_ch1": "Atherosclerotic femoral artery",
    "organism_ch1": "Homo sapiens",
    "characteristics_ch1": "tissue: Atherosclerotic femoral artery",
    "characteristics_ch1_2": "gender: male",
    "molecule_ch1": "total RNA",
    "extract_protocol_ch1": "Total RNA was extracted using Macherey Nagel NucleoSpin columns. RNA was quantified using a NanoDrop-1000 spectrophotometer and quality was assessed using an Agilent 2200 TapeStation system.",
    "label_ch1": "Cy3",
    "label_protocol_ch1": "Cyanine-3 (Cy3) labeled cRNA was prepared from100 ng RNA using the Low Input QuickAmp Labeling Kit One-Color (Agilent) according to the manufacturer's instructions, followed by RNAeasy column purification (QIAGEN).  Dye incorporation and cRNA yield were checked with the NanoDrop ND-1000 Spectrophotometer.",
    "taxid_ch1": "9606",
    "hyb_protocol": "600 ng of Cy3-labeled cRNA (specific activity >6.0 pmol Cy3/ug cRNA) was fragmented at 60\u00b0C for 30 minutes in a reaction volume of 25 \u00b5l containing 1x Agilent fragmentation buffer and 2x Agilent blocking agent following the manufacturers instructions. On completion of the fragmentation reaction, 25 \u00b5l of 2x Agilent Hi-RPM hybridization buffer was added to the fragmentation mixture and hybridized to Agilent SurePrint G3 Human Gene Expression microarrays (G4851B) for 17 hours at 65\u00b0C in a rotating Agilent hybridization oven.  After hybridization, microarrays were washed 1 minute at room temperature with GE Wash Buffer 1 (Agilent) and 1 minute with 37\u00b0C GE Wash buffer 2 (Agilent). Next, microarrays were washed 30 seconds in acetonitrile and 30 seconds in Stabilization and Drying Solution.",
    "scan_protocol": "Slides were scanned immediately after washing on the Agilent G2565CA Microarray Scanner using one color scan setting for 8x60k array slides (Scan Area 61x21.6 mm, Scan resolution 3 \u00b5m, Dye channel is set to Green and Green PMT is set to 100%).",
    "description": "H87_171: H87_171: Femoral artery_22",
    "data_processing": "The scanned images were analyzed with Feature Extraction Software 10.7.1.1 (Agilent) using default parameters (protocol GE1-107_Sep09 and Grid: 039494_D_F_20120628) to obtain background subtracted and spatially detrended Processed Signal intensities. Features flagged in Feature Extraction as Feature Non-uniform outliers were excluded. Data were normalized using R statistical software. Raw values of all probes on all arrays were normalized against a virtual median chip (median raw intensity per row) using a locally weighted scattered plot smoother analysis (LOWESS). Values for replicate probes were averaged. The data were filtered to remove probes with low intensity values.",
    "platform_id": "GPL17077",
    "contact_name": "Marja,,Steenman",
    "contact_email": "marja.steenman@inserm.fr",
    "contact_institute": "L'institut du thorax",
    "contact_address": "8 quai Moncousu",
    "contact_city": "Nantes",
    "contact_zip/postal_code": "44007",
    "contact_country": "France",
    "supplementary_file": "ftp://ftp.ncbi.nlm.nih.gov/geo/samples/GSM2696nnn/GSM2696703/suppl/GSM2696703_US82400123_253949440793_S01_GE1_107_Sep09_2_3.txt.gz",
    "data_row_count": "47264"
  },
  {
    "accession": "GSE100927",
    "title": "H88_110: Femoral artery_43",
    "geo_accession": "GSM2696704",
    "status": "Public on Mar 07 2018",
    "submission_date": "Jul 07 2017",
    "last_update_date": "Mar 07 2018",
    "type": "RNA",
    "channel_count": "1",
    "source_name_ch1": "Atherosclerotic femoral artery",
    "organism_ch1": "Homo sapiens",
    "characteristics_ch1": "tissue: Atherosclerotic femoral artery",
    "characteristics_ch1_2": "gender: male",
    "molecule_ch1": "total RNA",
    "extract_protocol_ch1": "Total RNA was extracted using Macherey Nagel NucleoSpin columns. RNA was quantified using a NanoDrop-1000 spectrophotometer and quality was assessed using an Agilent 2200 TapeStation system.",
    "label_ch1": "Cy3",
    "label_protocol_ch1": "Cyanine-3 (Cy3) labeled cRNA was prepared from100 ng RNA using the Low Input QuickAmp Labeling Kit One-Color (Agilent) according to the manufacturer's instructions, followed by RNAeasy column purification (QIAGEN).  Dye incorporation and cRNA yield were checked with the NanoDrop ND-1000 Spectrophotometer.",
    "taxid_ch1": "9606",
    "hyb_protocol": "600 ng of Cy3-labeled cRNA (specific activity >6.0 pmol Cy3/ug cRNA) was fragmented at 60\u00b0C for 30 minutes in a reaction volume of 25 \u00b5l containing 1x Agilent fragmentation buffer and 2x Agilent blocking agent following the manufacturers instructions. On completion of the fragmentation reaction, 25 \u00b5l of 2x Agilent Hi-RPM hybridization buffer was added to the fragmentation mixture and hybridized to Agilent SurePrint G3 Human Gene Expression microarrays (G4851B) for 17 hours at 65\u00b0C in a rotating Agilent hybridization oven.  After hybridization, microarrays were washed 1 minute at room temperature with GE Wash Buffer 1 (Agilent) and 1 minute with 37\u00b0C GE Wash buffer 2 (Agilent). Next, microarrays were washed 30 seconds in acetonitrile and 30 seconds in Stabilization and Drying Solution.",
    "scan_protocol": "Slides were scanned immediately after washing on the Agilent G2565CA Microarray Scanner using one color scan setting for 8x60k array slides (Scan Area 61x21.6 mm, Scan resolution 3 \u00b5m, Dye channel is set to Green and Green PMT is set to 100%).",
    "description": "H88_110: H88_110: Femoral artery_43",
    "data_processing": "The scanned images were analyzed with Feature Extraction Software 10.7.1.1 (Agilent) using default parameters (protocol GE1-107_Sep09 and Grid: 039494_D_F_20120628) to obtain background subtracted and spatially detrended Processed Signal intensities. Features flagged in Feature Extraction as Feature Non-uniform outliers were excluded. Data were normalized using R statistical software. Raw values of all probes on all arrays were normalized against a virtual median chip (median raw intensity per row) using a locally weighted scattered plot smoother analysis (LOWESS). Values for replicate probes were averaged. The data were filtered to remove probes with low intensity values.",
    "platform_id": "GPL17077",
    "contact_name": "Marja,,Steenman",
    "contact_email": "marja.steenman@inserm.fr",
    "contact_institute": "L'institut du thorax",
    "contact_address": "8 quai Moncousu",
    "contact_city": "Nantes",
    "contact_zip/postal_code": "44007",
    "contact_country": "France",
    "supplementary_file": "ftp://ftp.ncbi.nlm.nih.gov/geo/samples/GSM2696nnn/GSM2696704/suppl/GSM2696704_US82400123_253949440793_S01_GE1_107_Sep09_2_4.txt.gz",
    "data_row_count": "47264"
  },
  {
    "accession": "GSE100927",
    "title": "H89_74: Femoral artery_29",
    "geo_accession": "GSM2696705",
    "status": "Public on Mar 07 2018",
    "submission_date": "Jul 07 2017",
    "last_update_date": "Mar 07 2018",
    "type": "RNA",
    "channel_count": "1",
    "source_name_ch1": "Atherosclerotic femoral artery",
    "organism_ch1": "Homo sapiens",
    "characteristics_ch1": "tissue: Atherosclerotic femoral artery",
    "characteristics_ch1_2": "gender: male",
    "molecule_ch1": "total RNA",
    "extract_protocol_ch1": "Total RNA was extracted using Macherey Nagel NucleoSpin columns. RNA was quantified using a NanoDrop-1000 spectrophotometer and quality was assessed using an Agilent 2200 TapeStation system.",
    "label_ch1": "Cy3",
    "label_protocol_ch1": "Cyanine-3 (Cy3) labeled cRNA was prepared from100 ng RNA using the Low Input QuickAmp Labeling Kit One-Color (Agilent) according to the manufacturer's instructions, followed by RNAeasy column purification (QIAGEN).  Dye incorporation and cRNA yield were checked with the NanoDrop ND-1000 Spectrophotometer.",
    "taxid_ch1": "9606",
    "hyb_protocol": "600 ng of Cy3-labeled cRNA (specific activity >6.0 pmol Cy3/ug cRNA) was fragmented at 60\u00b0C for 30 minutes in a reaction volume of 25 \u00b5l containing 1x Agilent fragmentation buffer and 2x Agilent blocking agent following the manufacturers instructions. On completion of the fragmentation reaction, 25 \u00b5l of 2x Agilent Hi-RPM hybridization buffer was added to the fragmentation mixture and hybridized to Agilent SurePrint G3 Human Gene Expression microarrays (G4851B) for 17 hours at 65\u00b0C in a rotating Agilent hybridization oven.  After hybridization, microarrays were washed 1 minute at room temperature with GE Wash Buffer 1 (Agilent) and 1 minute with 37\u00b0C GE Wash buffer 2 (Agilent). Next, microarrays were washed 30 seconds in acetonitrile and 30 seconds in Stabilization and Drying Solution.",
    "scan_protocol": "Slides were scanned immediately after washing on the Agilent G2565CA Microarray Scanner using one color scan setting for 8x60k array slides (Scan Area 61x21.6 mm, Scan resolution 3 \u00b5m, Dye channel is set to Green and Green PMT is set to 100%).",
    "description": "H89_74: H89_74: Femoral artery_29",
    "data_processing": "The scanned images were analyzed with Feature Extraction Software 10.7.1.1 (Agilent) using default parameters (protocol GE1-107_Sep09 and Grid: 039494_D_F_20120628) to obtain background subtracted and spatially detrended Processed Signal intensities. Features flagged in Feature Extraction as Feature Non-uniform outliers were excluded. Data were normalized using R statistical software. Raw values of all probes on all arrays were normalized against a virtual median chip (median raw intensity per row) using a locally weighted scattered plot smoother analysis (LOWESS). Values for replicate probes were averaged. The data were filtered to remove probes with low intensity values.",
    "platform_id": "GPL17077",
    "contact_name": "Marja,,Steenman",
    "contact_email": "marja.steenman@inserm.fr",
    "contact_institute": "L'institut du thorax",
    "contact_address": "8 quai Moncousu",
    "contact_city": "Nantes",
    "contact_zip/postal_code": "44007",
    "contact_country": "France",
    "supplementary_file": "ftp://ftp.ncbi.nlm.nih.gov/geo/samples/GSM2696nnn/GSM2696705/suppl/GSM2696705_US82400123_253949440792_S01_GE1_107_Sep09_1_1.txt.gz",
    "data_row_count": "47264"
  },
  {
    "accession": "GSE100927",
    "title": "H90_62: Infra-popliteal artery_4",
    "geo_accession": "GSM2696706",
    "status": "Public on Mar 07 2018",
    "submission_date": "Jul 07 2017",
    "last_update_date": "Mar 07 2018",
    "type": "RNA",
    "channel_count": "1",
    "source_name_ch1": "Atherosclerotic infra-popliteal artery",
    "organism_ch1": "Homo sapiens",
    "characteristics_ch1": "tissue: Atherosclerotic infra-popliteal artery",
    "characteristics_ch1_2": "gender: male",
    "molecule_ch1": "total RNA",
    "extract_protocol_ch1": "Total RNA was extracted using Macherey Nagel NucleoSpin columns. RNA was quantified using a NanoDrop-1000 spectrophotometer and quality was assessed using an Agilent 2200 TapeStation system.",
    "label_ch1": "Cy3",
    "label_protocol_ch1": "Cyanine-3 (Cy3) labeled cRNA was prepared from100 ng RNA using the Low Input QuickAmp Labeling Kit One-Color (Agilent) according to the manufacturer's instructions, followed by RNAeasy column purification (QIAGEN).  Dye incorporation and cRNA yield were checked with the NanoDrop ND-1000 Spectrophotometer.",
    "taxid_ch1": "9606",
    "hyb_protocol": "600 ng of Cy3-labeled cRNA (specific activity >6.0 pmol Cy3/ug cRNA) was fragmented at 60\u00b0C for 30 minutes in a reaction volume of 25 \u00b5l containing 1x Agilent fragmentation buffer and 2x Agilent blocking agent following the manufacturers instructions. On completion of the fragmentation reaction, 25 \u00b5l of 2x Agilent Hi-RPM hybridization buffer was added to the fragmentation mixture and hybridized to Agilent SurePrint G3 Human Gene Expression microarrays (G4851B) for 17 hours at 65\u00b0C in a rotating Agilent hybridization oven.  After hybridization, microarrays were washed 1 minute at room temperature with GE Wash Buffer 1 (Agilent) and 1 minute with 37\u00b0C GE Wash buffer 2 (Agilent). Next, microarrays were washed 30 seconds in acetonitrile and 30 seconds in Stabilization and Drying Solution.",
    "scan_protocol": "Slides were scanned immediately after washing on the Agilent G2565CA Microarray Scanner using one color scan setting for 8x60k array slides (Scan Area 61x21.6 mm, Scan resolution 3 \u00b5m, Dye channel is set to Green and Green PMT is set to 100%).",
    "description": "H90_62: H90_62: Infra-popliteal artery_4",
    "data_processing": "The scanned images were analyzed with Feature Extraction Software 10.7.1.1 (Agilent) using default parameters (protocol GE1-107_Sep09 and Grid: 039494_D_F_20120628) to obtain background subtracted and spatially detrended Processed Signal intensities. Features flagged in Feature Extraction as Feature Non-uniform outliers were excluded. Data were normalized using R statistical software. Raw values of all probes on all arrays were normalized against a virtual median chip (median raw intensity per row) using a locally weighted scattered plot smoother analysis (LOWESS). Values for replicate probes were averaged. The data were filtered to remove probes with low intensity values.",
    "platform_id": "GPL17077",
    "contact_name": "Marja,,Steenman",
    "contact_email": "marja.steenman@inserm.fr",
    "contact_institute": "L'institut du thorax",
    "contact_address": "8 quai Moncousu",
    "contact_city": "Nantes",
    "contact_zip/postal_code": "44007",
    "contact_country": "France",
    "supplementary_file": "ftp://ftp.ncbi.nlm.nih.gov/geo/samples/GSM2696nnn/GSM2696706/suppl/GSM2696706_US82400123_253949440792_S01_GE1_107_Sep09_1_2.txt.gz",
    "data_row_count": "47264"
  },
  {
    "accession": "GSE100927",
    "title": "H91_111: Femoral artery_12",
    "geo_accession": "GSM2696707",
    "status": "Public on Mar 07 2018",
    "submission_date": "Jul 07 2017",
    "last_update_date": "Mar 07 2018",
    "type": "RNA",
    "channel_count": "1",
    "source_name_ch1": "Atherosclerotic femoral artery",
    "organism_ch1": "Homo sapiens",
    "characteristics_ch1": "tissue: Atherosclerotic femoral artery",
    "characteristics_ch1_2": "gender: male",
    "molecule_ch1": "total RNA",
    "extract_protocol_ch1": "Total RNA was extracted using Macherey Nagel NucleoSpin columns. RNA was quantified using a NanoDrop-1000 spectrophotometer and quality was assessed using an Agilent 2200 TapeStation system.",
    "label_ch1": "Cy3",
    "label_protocol_ch1": "Cyanine-3 (Cy3) labeled cRNA was prepared from100 ng RNA using the Low Input QuickAmp Labeling Kit One-Color (Agilent) according to the manufacturer's instructions, followed by RNAeasy column purification (QIAGEN).  Dye incorporation and cRNA yield were checked with the NanoDrop ND-1000 Spectrophotometer.",
    "taxid_ch1": "9606",
    "hyb_protocol": "600 ng of Cy3-labeled cRNA (specific activity >6.0 pmol Cy3/ug cRNA) was fragmented at 60\u00b0C for 30 minutes in a reaction volume of 25 \u00b5l containing 1x Agilent fragmentation buffer and 2x Agilent blocking agent following the manufacturers instructions. On completion of the fragmentation reaction, 25 \u00b5l of 2x Agilent Hi-RPM hybridization buffer was added to the fragmentation mixture and hybridized to Agilent SurePrint G3 Human Gene Expression microarrays (G4851B) for 17 hours at 65\u00b0C in a rotating Agilent hybridization oven.  After hybridization, microarrays were washed 1 minute at room temperature with GE Wash Buffer 1 (Agilent) and 1 minute with 37\u00b0C GE Wash buffer 2 (Agilent). Next, microarrays were washed 30 seconds in acetonitrile and 30 seconds in Stabilization and Drying Solution.",
    "scan_protocol": "Slides were scanned immediately after washing on the Agilent G2565CA Microarray Scanner using one color scan setting for 8x60k array slides (Scan Area 61x21.6 mm, Scan resolution 3 \u00b5m, Dye channel is set to Green and Green PMT is set to 100%).",
    "description": "H91_111: H91_111: Femoral artery_12",
    "data_processing": "The scanned images were analyzed with Feature Extraction Software 10.7.1.1 (Agilent) using default parameters (protocol GE1-107_Sep09 and Grid: 039494_D_F_20120628) to obtain background subtracted and spatially detrended Processed Signal intensities. Features flagged in Feature Extraction as Feature Non-uniform outliers were excluded. Data were normalized using R statistical software. Raw values of all probes on all arrays were normalized against a virtual median chip (median raw intensity per row) using a locally weighted scattered plot smoother analysis (LOWESS). Values for replicate probes were averaged. The data were filtered to remove probes with low intensity values.",
    "platform_id": "GPL17077",
    "contact_name": "Marja,,Steenman",
    "contact_email": "marja.steenman@inserm.fr",
    "contact_institute": "L'institut du thorax",
    "contact_address": "8 quai Moncousu",
    "contact_city": "Nantes",
    "contact_zip/postal_code": "44007",
    "contact_country": "France",
    "supplementary_file": "ftp://ftp.ncbi.nlm.nih.gov/geo/samples/GSM2696nnn/GSM2696707/suppl/GSM2696707_US82400123_253949440792_S01_GE1_107_Sep09_1_3.txt.gz",
    "data_row_count": "47264"
  },
  {
    "accession": "GSE100927",
    "title": "H93_96: Carotid artery_48",
    "geo_accession": "GSM2696708",
    "status": "Public on Mar 07 2018",
    "submission_date": "Jul 07 2017",
    "last_update_date": "Mar 07 2018",
    "type": "RNA",
    "channel_count": "1",
    "source_name_ch1": "Atherosclerotic carotid artery",
    "organism_ch1": "Homo sapiens",
    "characteristics_ch1": "tissue: Atherosclerotic carotid artery",
    "characteristics_ch1_2": "gender: female",
    "molecule_ch1": "total RNA",
    "extract_protocol_ch1": "Total RNA was extracted using Macherey Nagel NucleoSpin columns. RNA was quantified using a NanoDrop-1000 spectrophotometer and quality was assessed using an Agilent 2200 TapeStation system.",
    "label_ch1": "Cy3",
    "label_protocol_ch1": "Cyanine-3 (Cy3) labeled cRNA was prepared from100 ng RNA using the Low Input QuickAmp Labeling Kit One-Color (Agilent) according to the manufacturer's instructions, followed by RNAeasy column purification (QIAGEN).  Dye incorporation and cRNA yield were checked with the NanoDrop ND-1000 Spectrophotometer.",
    "taxid_ch1": "9606",
    "hyb_protocol": "600 ng of Cy3-labeled cRNA (specific activity >6.0 pmol Cy3/ug cRNA) was fragmented at 60\u00b0C for 30 minutes in a reaction volume of 25 \u00b5l containing 1x Agilent fragmentation buffer and 2x Agilent blocking agent following the manufacturers instructions. On completion of the fragmentation reaction, 25 \u00b5l of 2x Agilent Hi-RPM hybridization buffer was added to the fragmentation mixture and hybridized to Agilent SurePrint G3 Human Gene Expression microarrays (G4851B) for 17 hours at 65\u00b0C in a rotating Agilent hybridization oven.  After hybridization, microarrays were washed 1 minute at room temperature with GE Wash Buffer 1 (Agilent) and 1 minute with 37\u00b0C GE Wash buffer 2 (Agilent). Next, microarrays were washed 30 seconds in acetonitrile and 30 seconds in Stabilization and Drying Solution.",
    "scan_protocol": "Slides were scanned immediately after washing on the Agilent G2565CA Microarray Scanner using one color scan setting for 8x60k array slides (Scan Area 61x21.6 mm, Scan resolution 3 \u00b5m, Dye channel is set to Green and Green PMT is set to 100%).",
    "description": "H93_96: H93_96: Carotid artery_48",
    "data_processing": "The scanned images were analyzed with Feature Extraction Software 10.7.1.1 (Agilent) using default parameters (protocol GE1-107_Sep09 and Grid: 039494_D_F_20120628) to obtain background subtracted and spatially detrended Processed Signal intensities. Features flagged in Feature Extraction as Feature Non-uniform outliers were excluded. Data were normalized using R statistical software. Raw values of all probes on all arrays were normalized against a virtual median chip (median raw intensity per row) using a locally weighted scattered plot smoother analysis (LOWESS). Values for replicate probes were averaged. The data were filtered to remove probes with low intensity values.",
    "platform_id": "GPL17077",
    "contact_name": "Marja,,Steenman",
    "contact_email": "marja.steenman@inserm.fr",
    "contact_institute": "L'institut du thorax",
    "contact_address": "8 quai Moncousu",
    "contact_city": "Nantes",
    "contact_zip/postal_code": "44007",
    "contact_country": "France",
    "supplementary_file": "ftp://ftp.ncbi.nlm.nih.gov/geo/samples/GSM2696nnn/GSM2696708/suppl/GSM2696708_US82400123_253949440792_S01_GE1_107_Sep09_2_1.txt.gz",
    "data_row_count": "47264"
  },
  {
    "accession": "GSE100927",
    "title": "H96_31: Carotid artery_Control 16",
    "geo_accession": "GSM2696709",
    "status": "Public on Mar 07 2018",
    "submission_date": "Jul 07 2017",
    "last_update_date": "Mar 07 2018",
    "type": "RNA",
    "channel_count": "1",
    "source_name_ch1": "Control carotid artery",
    "organism_ch1": "Homo sapiens",
    "characteristics_ch1": "tissue: Control carotid artery",
    "characteristics_ch1_2": "gender: male",
    "molecule_ch1": "total RNA",
    "extract_protocol_ch1": "Total RNA was extracted using Macherey Nagel NucleoSpin columns. RNA was quantified using a NanoDrop-1000 spectrophotometer and quality was assessed using an Agilent 2200 TapeStation system.",
    "label_ch1": "Cy3",
    "label_protocol_ch1": "Cyanine-3 (Cy3) labeled cRNA was prepared from100 ng RNA using the Low Input QuickAmp Labeling Kit One-Color (Agilent) according to the manufacturer's instructions, followed by RNAeasy column purification (QIAGEN).  Dye incorporation and cRNA yield were checked with the NanoDrop ND-1000 Spectrophotometer.",
    "taxid_ch1": "9606",
    "hyb_protocol": "600 ng of Cy3-labeled cRNA (specific activity >6.0 pmol Cy3/ug cRNA) was fragmented at 60\u00b0C for 30 minutes in a reaction volume of 25 \u00b5l containing 1x Agilent fragmentation buffer and 2x Agilent blocking agent following the manufacturers instructions. On completion of the fragmentation reaction, 25 \u00b5l of 2x Agilent Hi-RPM hybridization buffer was added to the fragmentation mixture and hybridized to Agilent SurePrint G3 Human Gene Expression microarrays (G4851B) for 17 hours at 65\u00b0C in a rotating Agilent hybridization oven.  After hybridization, microarrays were washed 1 minute at room temperature with GE Wash Buffer 1 (Agilent) and 1 minute with 37\u00b0C GE Wash buffer 2 (Agilent). Next, microarrays were washed 30 seconds in acetonitrile and 30 seconds in Stabilization and Drying Solution.",
    "scan_protocol": "Slides were scanned immediately after washing on the Agilent G2565CA Microarray Scanner using one color scan setting for 8x60k array slides (Scan Area 61x21.6 mm, Scan resolution 3 \u00b5m, Dye channel is set to Green and Green PMT is set to 100%).",
    "description": "H96_31: H96_31: Carotid artery_Control 16",
    "data_processing": "The scanned images were analyzed with Feature Extraction Software 10.7.1.1 (Agilent) using default parameters (protocol GE1-107_Sep09 and Grid: 039494_D_F_20120628) to obtain background subtracted and spatially detrended Processed Signal intensities. Features flagged in Feature Extraction as Feature Non-uniform outliers were excluded. Data were normalized using R statistical software. Raw values of all probes on all arrays were normalized against a virtual median chip (median raw intensity per row) using a locally weighted scattered plot smoother analysis (LOWESS). Values for replicate probes were averaged. The data were filtered to remove probes with low intensity values.",
    "platform_id": "GPL17077",
    "contact_name": "Marja,,Steenman",
    "contact_email": "marja.steenman@inserm.fr",
    "contact_institute": "L'institut du thorax",
    "contact_address": "8 quai Moncousu",
    "contact_city": "Nantes",
    "contact_zip/postal_code": "44007",
    "contact_country": "France",
    "supplementary_file": "ftp://ftp.ncbi.nlm.nih.gov/geo/samples/GSM2696nnn/GSM2696709/suppl/GSM2696709_US82400123_253949440792_S01_GE1_107_Sep09_2_4.txt.gz",
    "data_row_count": "47264"
  },
  {
    "accession": "GSE100927",
    "title": "H97_18: Infra-popliteal artery_Control 12",
    "geo_accession": "GSM2696710",
    "status": "Public on Mar 07 2018",
    "submission_date": "Jul 07 2017",
    "last_update_date": "Mar 07 2018",
    "type": "RNA",
    "channel_count": "1",
    "source_name_ch1": "Control infra-popliteal artery",
    "organism_ch1": "Homo sapiens",
    "characteristics_ch1": "tissue: Control infra-popliteal artery",
    "characteristics_ch1_2": "gender: female",
    "molecule_ch1": "total RNA",
    "extract_protocol_ch1": "Total RNA was extracted using Macherey Nagel NucleoSpin columns. RNA was quantified using a NanoDrop-1000 spectrophotometer and quality was assessed using an Agilent 2200 TapeStation system.",
    "label_ch1": "Cy3",
    "label_protocol_ch1": "Cyanine-3 (Cy3) labeled cRNA was prepared from100 ng RNA using the Low Input QuickAmp Labeling Kit One-Color (Agilent) according to the manufacturer's instructions, followed by RNAeasy column purification (QIAGEN).  Dye incorporation and cRNA yield were checked with the NanoDrop ND-1000 Spectrophotometer.",
    "taxid_ch1": "9606",
    "hyb_protocol": "600 ng of Cy3-labeled cRNA (specific activity >6.0 pmol Cy3/ug cRNA) was fragmented at 60\u00b0C for 30 minutes in a reaction volume of 25 \u00b5l containing 1x Agilent fragmentation buffer and 2x Agilent blocking agent following the manufacturers instructions. On completion of the fragmentation reaction, 25 \u00b5l of 2x Agilent Hi-RPM hybridization buffer was added to the fragmentation mixture and hybridized to Agilent SurePrint G3 Human Gene Expression microarrays (G4851B) for 17 hours at 65\u00b0C in a rotating Agilent hybridization oven.  After hybridization, microarrays were washed 1 minute at room temperature with GE Wash Buffer 1 (Agilent) and 1 minute with 37\u00b0C GE Wash buffer 2 (Agilent). Next, microarrays were washed 30 seconds in acetonitrile and 30 seconds in Stabilization and Drying Solution.",
    "scan_protocol": "Slides were scanned immediately after washing on the Agilent G2565CA Microarray Scanner using one color scan setting for 8x60k array slides (Scan Area 61x21.6 mm, Scan resolution 3 \u00b5m, Dye channel is set to Green and Green PMT is set to 100%).",
    "description": "H97_18: H97_18: Infra-popliteal artery_Control 12",
    "data_processing": "The scanned images were analyzed with Feature Extraction Software 10.7.1.1 (Agilent) using default parameters (protocol GE1-107_Sep09 and Grid: 039494_D_F_20120628) to obtain background subtracted and spatially detrended Processed Signal intensities. Features flagged in Feature Extraction as Feature Non-uniform outliers were excluded. Data were normalized using R statistical software. Raw values of all probes on all arrays were normalized against a virtual median chip (median raw intensity per row) using a locally weighted scattered plot smoother analysis (LOWESS). Values for replicate probes were averaged. The data were filtered to remove probes with low intensity values.",
    "platform_id": "GPL17077",
    "contact_name": "Marja,,Steenman",
    "contact_email": "marja.steenman@inserm.fr",
    "contact_institute": "L'institut du thorax",
    "contact_address": "8 quai Moncousu",
    "contact_city": "Nantes",
    "contact_zip/postal_code": "44007",
    "contact_country": "France",
    "supplementary_file": "ftp://ftp.ncbi.nlm.nih.gov/geo/samples/GSM2696nnn/GSM2696710/suppl/GSM2696710_US82400123_253949440824_S01_GE1_107_Sep09_1_1.txt.gz",
    "data_row_count": "47264"
  },
  {
    "accession": "GSE100927",
    "title": "H98_42: Carotid artery_Control 01",
    "geo_accession": "GSM2696711",
    "status": "Public on Mar 07 2018",
    "submission_date": "Jul 07 2017",
    "last_update_date": "Mar 07 2018",
    "type": "RNA",
    "channel_count": "1",
    "source_name_ch1": "Control carotid artery",
    "organism_ch1": "Homo sapiens",
    "characteristics_ch1": "tissue: Control carotid artery",
    "characteristics_ch1_2": "gender: male",
    "molecule_ch1": "total RNA",
    "extract_protocol_ch1": "Total RNA was extracted using Macherey Nagel NucleoSpin columns. RNA was quantified using a NanoDrop-1000 spectrophotometer and quality was assessed using an Agilent 2200 TapeStation system.",
    "label_ch1": "Cy3",
    "label_protocol_ch1": "Cyanine-3 (Cy3) labeled cRNA was prepared from100 ng RNA using the Low Input QuickAmp Labeling Kit One-Color (Agilent) according to the manufacturer's instructions, followed by RNAeasy column purification (QIAGEN).  Dye incorporation and cRNA yield were checked with the NanoDrop ND-1000 Spectrophotometer.",
    "taxid_ch1": "9606",
    "hyb_protocol": "600 ng of Cy3-labeled cRNA (specific activity >6.0 pmol Cy3/ug cRNA) was fragmented at 60\u00b0C for 30 minutes in a reaction volume of 25 \u00b5l containing 1x Agilent fragmentation buffer and 2x Agilent blocking agent following the manufacturers instructions. On completion of the fragmentation reaction, 25 \u00b5l of 2x Agilent Hi-RPM hybridization buffer was added to the fragmentation mixture and hybridized to Agilent SurePrint G3 Human Gene Expression microarrays (G4851B) for 17 hours at 65\u00b0C in a rotating Agilent hybridization oven.  After hybridization, microarrays were washed 1 minute at room temperature with GE Wash Buffer 1 (Agilent) and 1 minute with 37\u00b0C GE Wash buffer 2 (Agilent). Next, microarrays were washed 30 seconds in acetonitrile and 30 seconds in Stabilization and Drying Solution.",
    "scan_protocol": "Slides were scanned immediately after washing on the Agilent G2565CA Microarray Scanner using one color scan setting for 8x60k array slides (Scan Area 61x21.6 mm, Scan resolution 3 \u00b5m, Dye channel is set to Green and Green PMT is set to 100%).",
    "description": "H98_42: H98_42: Carotid artery_Control 01",
    "data_processing": "The scanned images were analyzed with Feature Extraction Software 10.7.1.1 (Agilent) using default parameters (protocol GE1-107_Sep09 and Grid: 039494_D_F_20120628) to obtain background subtracted and spatially detrended Processed Signal intensities. Features flagged in Feature Extraction as Feature Non-uniform outliers were excluded. Data were normalized using R statistical software. Raw values of all probes on all arrays were normalized against a virtual median chip (median raw intensity per row) using a locally weighted scattered plot smoother analysis (LOWESS). Values for replicate probes were averaged. The data were filtered to remove probes with low intensity values.",
    "platform_id": "GPL17077",
    "contact_name": "Marja,,Steenman",
    "contact_email": "marja.steenman@inserm.fr",
    "contact_institute": "L'institut du thorax",
    "contact_address": "8 quai Moncousu",
    "contact_city": "Nantes",
    "contact_zip/postal_code": "44007",
    "contact_country": "France",
    "supplementary_file": "ftp://ftp.ncbi.nlm.nih.gov/geo/samples/GSM2696nnn/GSM2696711/suppl/GSM2696711_US82400123_253949440824_S01_GE1_107_Sep09_1_2.txt.gz",
    "data_row_count": "47264"
  },
  {
    "accession": "GSE100927",
    "title": "H99_191: Infra-popliteal artery_8",
    "geo_accession": "GSM2696712",
    "status": "Public on Mar 07 2018",
    "submission_date": "Jul 07 2017",
    "last_update_date": "Mar 07 2018",
    "type": "RNA",
    "channel_count": "1",
    "source_name_ch1": "Atherosclerotic infra-popliteal artery",
    "organism_ch1": "Homo sapiens",
    "characteristics_ch1": "tissue: Atherosclerotic infra-popliteal artery",
    "characteristics_ch1_2": "gender: male",
    "molecule_ch1": "total RNA",
    "extract_protocol_ch1": "Total RNA was extracted using Macherey Nagel NucleoSpin columns. RNA was quantified using a NanoDrop-1000 spectrophotometer and quality was assessed using an Agilent 2200 TapeStation system.",
    "label_ch1": "Cy3",
    "label_protocol_ch1": "Cyanine-3 (Cy3) labeled cRNA was prepared from100 ng RNA using the Low Input QuickAmp Labeling Kit One-Color (Agilent) according to the manufacturer's instructions, followed by RNAeasy column purification (QIAGEN).  Dye incorporation and cRNA yield were checked with the NanoDrop ND-1000 Spectrophotometer.",
    "taxid_ch1": "9606",
    "hyb_protocol": "600 ng of Cy3-labeled cRNA (specific activity >6.0 pmol Cy3/ug cRNA) was fragmented at 60\u00b0C for 30 minutes in a reaction volume of 25 \u00b5l containing 1x Agilent fragmentation buffer and 2x Agilent blocking agent following the manufacturers instructions. On completion of the fragmentation reaction, 25 \u00b5l of 2x Agilent Hi-RPM hybridization buffer was added to the fragmentation mixture and hybridized to Agilent SurePrint G3 Human Gene Expression microarrays (G4851B) for 17 hours at 65\u00b0C in a rotating Agilent hybridization oven.  After hybridization, microarrays were washed 1 minute at room temperature with GE Wash Buffer 1 (Agilent) and 1 minute with 37\u00b0C GE Wash buffer 2 (Agilent). Next, microarrays were washed 30 seconds in acetonitrile and 30 seconds in Stabilization and Drying Solution.",
    "scan_protocol": "Slides were scanned immediately after washing on the Agilent G2565CA Microarray Scanner using one color scan setting for 8x60k array slides (Scan Area 61x21.6 mm, Scan resolution 3 \u00b5m, Dye channel is set to Green and Green PMT is set to 100%).",
    "description": "H99_191: H99_191: Infra-popliteal artery_8",
    "data_processing": "The scanned images were analyzed with Feature Extraction Software 10.7.1.1 (Agilent) using default parameters (protocol GE1-107_Sep09 and Grid: 039494_D_F_20120628) to obtain background subtracted and spatially detrended Processed Signal intensities. Features flagged in Feature Extraction as Feature Non-uniform outliers were excluded. Data were normalized using R statistical software. Raw values of all probes on all arrays were normalized against a virtual median chip (median raw intensity per row) using a locally weighted scattered plot smoother analysis (LOWESS). Values for replicate probes were averaged. The data were filtered to remove probes with low intensity values.",
    "platform_id": "GPL17077",
    "contact_name": "Marja,,Steenman",
    "contact_email": "marja.steenman@inserm.fr",
    "contact_institute": "L'institut du thorax",
    "contact_address": "8 quai Moncousu",
    "contact_city": "Nantes",
    "contact_zip/postal_code": "44007",
    "contact_country": "France",
    "supplementary_file": "ftp://ftp.ncbi.nlm.nih.gov/geo/samples/GSM2696nnn/GSM2696712/suppl/GSM2696712_US82400123_253949440824_S01_GE1_107_Sep09_1_3.txt.gz",
    "data_row_count": "47264"
  }
]
```
