## Supplementary material for "Anatomical comparison populations and threshold transport in vascular transcriptomic classification": Reproducibility archive: code, provenance and results: independent_reference_full_author_overlap_audit.json

```
{
  "scope": "All author positions examined, using the retained project author-family names You/Peng/Guo/Shen/Ge; no first-author-only shortcut.",
  "limitation": "Family-name screening is conservative for possible overlaps. Where no surname matches, full identity matches are absent in the supplied author records. This does not establish all past collaboration relationships.",
  "checked_family_names": [
    "ge",
    "guo",
    "peng",
    "shen",
    "you"
  ],
  "records": [
    {
      "key": "steenman2018",
      "authors_examined": 11,
      "examined_full_author_list": true,
      "possible_team_family_name_matches": []
    },
    {
      "key": "ayari2013",
      "authors_examined": 2,
      "examined_full_author_list": true,
      "possible_team_family_name_matches": []
    },
    {
      "key": "doring2012",
      "authors_examined": 16,
      "examined_full_author_list": true,
      "possible_team_family_name_matches": []
    },
    {
      "key": "wu2024",
      "authors_examined": 10,
      "examined_full_author_list": true,
      "possible_team_family_name_matches": []
    },
    {
      "key": "geo",
      "authors_examined": 3,
      "examined_full_author_list": true,
      "possible_team_family_name_matches": []
    },
    {
      "key": "hanley1982",
      "authors_examined": 2,
      "examined_full_author_list": true,
      "possible_team_family_name_matches": []
    },
    {
      "key": "delong1988",
      "authors_examined": 3,
      "examined_full_author_list": true,
      "possible_team_family_name_matches": []
    },
    {
      "key": "obuchowski1997",
      "authors_examined": 1,
      "examined_full_author_list": true,
      "possible_team_family_name_matches": []
    },
    {
      "key": "janes2008",
      "authors_examined": 2,
      "examined_full_author_list": true,
      "possible_team_family_name_matches": []
    },
    {
      "key": "ambroise2002",
      "authors_examined": 2,
      "examined_full_author_list": true,
      "possible_team_family_name_matches": []
    },
    {
      "key": "varma2006",
      "authors_examined": 2,
      "examined_full_author_list": true,
      "possible_team_family_name_matches": []
    },
    {
      "key": "roberts2017",
      "authors_examined": 14,
      "examined_full_author_list": true,
      "possible_team_family_name_matches": []
    },
    {
      "key": "soneson2014",
      "authors_examined": 3,
      "examined_full_author_list": true,
      "possible_team_family_name_matches": []
    },
    {
      "key": "tripod2024",
      "authors_examined": 34,
      "examined_full_author_list": true,
      "possible_team_family_name_matches": []
    },
    {
      "key": "cui2023",
      "authors_examined": 6,
      "examined_full_author_list": true,
      "possible_team_family_name_matches": []
    },
    {
      "key": "zhong2025",
      "authors_examined": 13,
      "examined_full_author_list": true,
      "possible_team_family_name_matches": []
    }
  ]
}
```
