## Supplementary material for "Anatomical comparison populations and threshold transport in vascular transcriptomic classification": Reproducibility archive: code, provenance and results: independent_references_verified.json

```
[
  {
    "key": "steenman2018",
    "title": "Identification of genomic differences among peripheral arterial beds in atherosclerotic and healthy arteries",
    "authors": [
      {
        "given": "Marja",
        "family": "Steenman",
        "full_name": "Marja Steenman",
        "collective_name": null,
        "ORCID": "0000-0003-4547-4448"
      },
      {
        "given": "Olivier",
        "family": "Espitia",
        "full_name": "Olivier Espitia",
        "collective_name": null,
        "ORCID": null
      },
      {
        "given": "Blandine",
        "family": "Maurel",
        "full_name": "Blandine Maurel",
        "collective_name": null,
        "ORCID": "0000-0001-8957-6951"
      },
      {
        "given": "Beatrice",
        "family": "Guyomarch",
        "full_name": "Beatrice Guyomarch",
        "collective_name": null,
        "ORCID": null
      },
      {
        "given": "Marie-Françoise",
        "family": "Heymann",
        "full_name": "Marie-Françoise Heymann",
        "collective_name": null,
        "ORCID": null
      },
      {
        "given": "Marc-Antoine",
        "family": "Pistorius",
        "full_name": "Marc-Antoine Pistorius",
        "collective_name": null,
        "ORCID": null
      },
      {
        "given": "Benjamin",
        "family": "Ory",
        "full_name": "Benjamin Ory",
        "collective_name": null,
        "ORCID": "0000-0002-2622-7356"
      },
      {
        "given": "Dominique",
        "family": "Heymann",
        "full_name": "Dominique Heymann",
        "collective_name": null,
        "ORCID": null
      },
      {
        "given": "Rémi",
        "family": "Houlgatte",
        "full_name": "Rémi Houlgatte",
        "collective_name": null,
        "ORCID": null
      },
      {
        "given": "Yann",
        "family": "Gouëffic",
        "full_name": "Yann Gouëffic",
        "collective_name": null,
        "ORCID": null
      },
      {
        "given": "Thibaut",
        "family": "Quillard",
        "full_name": "Thibaut Quillard",
        "collective_name": null,
        "ORCID": "0000-0002-8096-2597"
      }
    ],
    "author_count": 11,
    "all_author_records_retained": true,
    "year": 2018,
    "publication_date_parts": [
      2018,
      3,
      2
    ],
    "journal": "Scientific Reports",
    "volume": "8",
    "issue": "1",
    "pages": null,
    "article_number": "3940",
    "DOI": "10.1038/s41598-018-22292-y",
    "URL": "https://doi.org/10.1038/s41598-018-22292-y",
    "publication_type": "journal-article",
    "relevance": "GSE100927 original study and artery-specific biological context",
    "citation_status": "core",
    "verification_source": "https://api.crossref.org/works/10.1038%2Fs41598-018-22292-y",
    "retrieved_utc": "2026-10-25T16:00:44.813489+00:00",
    "raw_source_file": "E:\\AI_research\\ylsX\\VascTransport_20261025\\evidence\\independent_reference_sources\\Steenman2018_crossref.json",
    "raw_source_sha256": "6b2973e0670658328f778bd008007ac7b16a02a91f7380a021c61a593276875b",
    "secondary_metadata_source": "E:\\AI_research\\ylsX\\VascTransport_20261025\\evidence\\independent_reference_sources\\steenman2018_europepmc.json",
    "secondary_metadata_sha256": "5f6bf85e9d29d642b8884b99b4b348d746371bd17cbf17c8c2a887bb5d1ccbb0",
    "PubMed": "29500419",
    "PMCID": "PMC5834518",
    "crossref_author_count": 11,
    "europepmc_author_count": 11,
    "author_list_source": "PubMed-indexed full authorList via Europe PMC"
  },
  {
    "key": "ayari2013",
    "title": "Identification of two genes potentially associated in iron-heme homeostasis in human carotid plaque using microarray analysis",
    "authors": [
      {
        "given": "Hanène",
        "family": "Ayari",
        "full_name": "Hanène Ayari",
        "collective_name": null,
        "ORCID": null
      },
      {
        "given": "Giampiero",
        "family": "Bricca",
        "full_name": "Giampiero Bricca",
        "collective_name": null,
        "ORCID": "0000-0002-2104-5406"
      }
    ],
    "author_count": 2,
    "all_author_records_retained": true,
    "year": 2013,
    "publication_date_parts": [
      2013,
      3,
      15
    ],
    "journal": "Journal of Biosciences",
    "volume": "38",
    "issue": "2",
    "pages": "311-315",
    "article_number": null,
    "DOI": "10.1007/s12038-013-9310-2",
    "URL": "https://doi.org/10.1007/s12038-013-9310-2",
    "publication_type": "journal-article",
    "relevance": "GSE43292 original paired plaque versus relatively intact tissue study",
    "citation_status": "core",
    "verification_source": "https://api.crossref.org/works/10.1007%2Fs12038-013-9310-2",
    "retrieved_utc": "2026-10-25T16:00:44.942866+00:00",
    "raw_source_file": "E:\\AI_research\\ylsX\\VascTransport_20261025\\evidence\\independent_reference_sources\\Ayari2013_crossref.json",
    "raw_source_sha256": "8fbc4d2c5a7d0afee88dbed2e76a20d3356399828963470cf70805927dd5b0c9",
    "secondary_metadata_source": "E:\\AI_research\\ylsX\\VascTransport_20261025\\evidence\\independent_reference_sources\\ayari2013_europepmc.json",
    "secondary_metadata_sha256": "07dd9486174956936bc5a67039afa16a2a0f8a16a3a46aad35c8ed2172a04478",
    "PubMed": "23660665",
    "PMCID": null,
    "crossref_author_count": 2,
    "europepmc_author_count": 2,
    "author_list_source": "PubMed-indexed full authorList via Europe PMC"
  },
  {
    "key": "doring2012",
    "title": "Auto-Antigenic Protein-DNA Complexes Stimulate Plasmacytoid Dendritic Cells to Promote Atherosclerosis",
    "authors": [
      {
        "given": "Yvonne",
        "family": "Döring",
        "full_name": "Yvonne Döring",
        "collective_name": null,
        "ORCID": "0000-0001-9307-3396"
      },
      {
        "given": "Helga D",
        "family": "Manthey",
        "full_name": "Helga D Manthey",
        "collective_name": null,
        "ORCID": null
      },
      {
        "given": "Maik",
        "family": "Drechsler",
        "full_name": "Maik Drechsler",
        "collective_name": null,
        "ORCID": null
      },
      {
        "given": "Dirk",
        "family": "Lievens",
        "full_name": "Dirk Lievens",
        "collective_name": null,
        "ORCID": null
      },
      {
        "given": "Remco T A",
        "family": "Megens",
        "full_name": "Remco T A Megens",
        "collective_name": null,
        "ORCID": "0000-0001-9871-6696"
      },
      {
        "given": "Oliver",
        "family": "Soehnlein",
        "full_name": "Oliver Soehnlein",
        "collective_name": null,
        "ORCID": null
      },
      {
        "given": "Martin",
        "family": "Busch",
        "full_name": "Martin Busch",
        "collective_name": null,
        "ORCID": null
      },
      {
        "given": "Marco",
        "family": "Manca",
        "full_name": "Marco Manca",
        "collective_name": null,
        "ORCID": "0000-0002-7869-2620"
      },
      {
        "given": "Rory R",
        "family": "Koenen",
        "full_name": "Rory R Koenen",
        "collective_name": null,
        "ORCID": "0000-0002-9955-9730"
      },
      {
        "given": "Jaroslav",
        "family": "Pelisek",
        "full_name": "Jaroslav Pelisek",
        "collective_name": null,
        "ORCID": null
      },
      {
        "given": "Mat J",
        "family": "Daemen",
        "full_name": "Mat J Daemen",
        "collective_name": null,
        "ORCID": "0000-0003-1076-199X"
      },
      {
        "given": "Esther",
        "family": "Lutgens",
        "full_name": "Esther Lutgens",
        "collective_name": null,
        "ORCID": null
      },
      {
        "given": "Martin",
        "family": "Zenke",
        "full_name": "Martin Zenke",
        "collective_name": null,
        "ORCID": null
      },
      {
        "given": "Christoph J",
        "family": "Binder",
        "full_name": "Christoph J Binder",
        "collective_name": null,
        "ORCID": "0000-0001-8313-7050"
      },
      {
        "given": "Christian",
        "family": "Weber",
        "full_name": "Christian Weber",
        "collective_name": null,
        "ORCID": "0000-0003-4610-8714"
      },
      {
        "given": "Alma",
        "family": "Zernecke",
        "full_name": "Alma Zernecke",
        "collective_name": null,
        "ORCID": "0000-0001-8551-4729"
      }
    ],
    "author_count": 16,
    "all_author_records_retained": true,
    "year": 2012,
    "publication_date_parts": [
      2012,
      4,
      3
    ],
    "journal": "Circulation",
    "volume": "125",
    "issue": "13",
    "pages": "1673-1683",
    "article_number": null,
    "DOI": "10.1161/circulationaha.111.046755",
    "URL": "https://doi.org/10.1161/circulationaha.111.046755",
    "publication_type": "journal-article",
    "relevance": "GSE28829 original linked publication; lesion-stage source",
    "citation_status": "core",
    "verification_source": "https://api.crossref.org/works/10.1161%2FCIRCULATIONAHA.111.046755",
    "retrieved_utc": "2026-10-25T16:01:24.760623+00:00",
    "raw_source_file": "E:\\AI_research\\ylsX\\VascTransport_20261025\\evidence\\independent_reference_sources\\Doring2012_crossref.json",
    "raw_source_sha256": "c7a89b0763c41a77095ef189caa39a16d693eea932486a539bd0d05a95c6e29f",
    "secondary_metadata_source": "E:\\AI_research\\ylsX\\VascTransport_20261025\\evidence\\independent_reference_sources\\doring2012_europepmc.json",
    "secondary_metadata_sha256": "e6a1e976b7afac3dc168143231e6e9e5b12d378e50e235f471c3b6daf5560937",
    "PubMed": "22388324",
    "PMCID": null,
    "crossref_author_count": 16,
    "europepmc_author_count": 16,
    "author_list_source": "PubMed-indexed full authorList via Europe PMC"
  },
  {
    "key": "wu2024",
    "title": "Identification of key genes for atherosclerosis in different arterial beds",
    "authors": [
      {
        "given": "Xize",
        "family": "Wu",
        "full_name": "Xize Wu",
        "collective_name": null,
        "ORCID": "0000-0002-0535-4583"
      },
      {
        "given": "Xue",
        "family": "Pan",
        "full_name": "Xue Pan",
        "collective_name": null,
        "ORCID": null
      },
      {
        "given": "Yi",
        "family": "Zhou",
        "full_name": "Yi Zhou",
        "collective_name": null,
        "ORCID": null
      },
      {
        "given": "Jiaxiang",
        "family": "Pan",
        "full_name": "Jiaxiang Pan",
        "collective_name": null,
        "ORCID": null
      },
      {
        "given": "Jian",
        "family": "Kang",
        "full_name": "Jian Kang",
        "collective_name": null,
        "ORCID": null
      },
      {
        "given": "J J Jiajia",
        "family": "Yu",
        "full_name": "J J Jiajia Yu",
        "collective_name": null,
        "ORCID": null
      },
      {
        "given": "Yingyue",
        "family": "Cao",
        "full_name": "Yingyue Cao",
        "collective_name": null,
        "ORCID": null
      },
      {
        "given": "Chao",
        "family": "Quan",
        "full_name": "Chao Quan",
        "collective_name": null,
        "ORCID": null
      },
      {
        "given": "Lihong",
        "family": "Gong",
        "full_name": "Lihong Gong",
        "collective_name": null,
        "ORCID": null
      },
      {
        "given": "Yue",
        "family": "Li",
        "full_name": "Yue Li",
        "collective_name": null,
        "ORCID": "0000-0003-0994-8714"
      }
    ],
    "author_count": 10,
    "all_author_records_retained": true,
    "year": 2024,
    "publication_date_parts": [
      2024,
      3,
      19
    ],
    "journal": "Scientific Reports",
    "volume": "14",
    "issue": "1",
    "pages": null,
    "article_number": "6543",
    "DOI": "10.1038/s41598-024-55575-8",
    "URL": "https://doi.org/10.1038/s41598-024-55575-8",
    "publication_type": "journal-article",
    "relevance": "Closest prior analysis of arterial-bed expression using GSE100927 and GSE57691",
    "citation_status": "core",
    "verification_source": "https://api.crossref.org/works/10.1038%2Fs41598-024-55575-8",
    "retrieved_utc": "2026-10-25T16:00:44.839862+00:00",
    "raw_source_file": "E:\\AI_research\\ylsX\\VascTransport_20261025\\evidence\\independent_reference_sources\\Wu2024_crossref.json",
    "raw_source_sha256": "597d4cab2c81cf803219592d8ea1c1ef7f4c5da4646b5ea48fef19c7e7680c07",
    "secondary_metadata_source": "E:\\AI_research\\ylsX\\VascTransport_20261025\\evidence\\independent_reference_sources\\wu2024_europepmc.json",
    "secondary_metadata_sha256": "4530c54be57343f2b4c381aaef553c4bc4dc4f3b9375c6e4402bf5b29a2b9ad2",
    "PubMed": "38503760",
    "PMCID": "PMC10951242",
    "crossref_author_count": 10,
    "europepmc_author_count": 10,
    "author_list_source": "PubMed-indexed full authorList via Europe PMC"
  },
  {
    "key": "geo",
    "title": "Gene Expression Omnibus: NCBI gene expression and hybridization array data repository",
    "authors": [
      {
        "given": "Ron",
        "family": "Edgar",
        "full_name": "Ron Edgar",
        "collective_name": null,
        "ORCID": null
      },
      {
        "given": "Michael",
        "family": "Domrachev",
        "full_name": "Michael Domrachev",
        "collective_name": null,
        "ORCID": "0000-0001-9156-9443"
      },
      {
        "given": "Alex E",
        "family": "Lash",
        "full_name": "Alex E Lash",
        "collective_name": null,
        "ORCID": null
      }
    ],
    "author_count": 3,
    "all_author_records_retained": true,
    "year": 2002,
    "publication_date_parts": [
      2002,
      1,
      1
    ],
    "journal": "Nucleic Acids Research",
    "volume": "30",
    "issue": "1",
    "pages": "207-210",
    "article_number": null,
    "DOI": "10.1093/nar/30.1.207",
    "URL": "https://doi.org/10.1093/nar/30.1.207",
    "publication_type": "journal-article",
    "relevance": "GEO repository original description",
    "citation_status": "core",
    "verification_source": "https://api.crossref.org/works/10.1093%2Fnar%2F30.1.207",
    "retrieved_utc": "2026-10-25T16:00:45.909122+00:00",
    "raw_source_file": "E:\\AI_research\\ylsX\\VascTransport_20261025\\evidence\\independent_reference_sources\\Edgar2002_crossref.json",
    "raw_source_sha256": "fbf33e04426572aad84e17257f653eb6dcd5f2c76175106aa850d69b380dced4",
    "secondary_metadata_source": "E:\\AI_research\\ylsX\\VascTransport_20261025\\evidence\\independent_reference_sources\\geo_europepmc.json",
    "secondary_metadata_sha256": "61e3728af07d0cd1fc8d7e6074190c52ec9b11b330fdcaf3988fdb4d9dcd1935",
    "PubMed": "11752295",
    "PMCID": "PMC99122",
    "crossref_author_count": 1,
    "europepmc_author_count": 3,
    "author_list_source": "PubMed-indexed full authorList via Europe PMC"
  },
  {
    "key": "hanley1982",
    "title": "The meaning and use of the area under a receiver operating characteristic (ROC) curve.",
    "authors": [
      {
        "given": "J A",
        "family": "Hanley",
        "full_name": "J A Hanley",
        "collective_name": null,
        "ORCID": null
      },
      {
        "given": "B J",
        "family": "McNeil",
        "full_name": "B J McNeil",
        "collective_name": null,
        "ORCID": null
      }
    ],
    "author_count": 2,
    "all_author_records_retained": true,
    "year": 1982,
    "publication_date_parts": [
      1982,
      4
    ],
    "journal": "Radiology",
    "volume": "143",
    "issue": "1",
    "pages": "29-36",
    "article_number": null,
    "DOI": "10.1148/radiology.143.1.7063747",
    "URL": "https://doi.org/10.1148/radiology.143.1.7063747",
    "publication_type": "journal-article",
    "relevance": "Interpretation of ROC AUC as ranking probability",
    "citation_status": "core",
    "verification_source": "https://api.crossref.org/works/10.1148%2Fradiology.143.1.7063747",
    "retrieved_utc": "2026-10-25T16:00:45.996013+00:00",
    "raw_source_file": "E:\\AI_research\\ylsX\\VascTransport_20261025\\evidence\\independent_reference_sources\\Hanley1982_crossref.json",
    "raw_source_sha256": "5fea4e52761e6265711fda63e1370721455803779296af14b994227a1ea8f87b",
    "secondary_metadata_source": "E:\\AI_research\\ylsX\\VascTransport_20261025\\evidence\\independent_reference_sources\\hanley1982_europepmc.json",
    "secondary_metadata_sha256": "12de40e5d650f2fc51d9d38f93ca39b66958cb5a977582c25eeb91b0e5109f95",
    "PubMed": "7063747",
    "PMCID": null,
    "crossref_author_count": 2,
    "europepmc_author_count": 2,
    "author_list_source": "PubMed-indexed full authorList via Europe PMC"
  },
  {
    "key": "delong1988",
    "title": "Comparing the Areas under Two or More Correlated Receiver Operating Characteristic Curves: A Nonparametric Approach",
    "authors": [
      {
        "given": "E R",
        "family": "DeLong",
        "full_name": "E R DeLong",
        "collective_name": null,
        "ORCID": null
      },
      {
        "given": "D M",
        "family": "DeLong",
        "full_name": "D M DeLong",
        "collective_name": null,
        "ORCID": null
      },
      {
        "given": "D L",
        "family": "Clarke-Pearson",
        "full_name": "D L Clarke-Pearson",
        "collective_name": null,
        "ORCID": null
      }
    ],
    "author_count": 3,
    "all_author_records_retained": true,
    "year": 1988,
    "publication_date_parts": [
      1988,
      9
    ],
    "journal": "Biometrics",
    "volume": "44",
    "issue": "3",
    "pages": "837",
    "article_number": null,
    "DOI": "10.2307/2531595",
    "URL": "https://doi.org/10.2307/2531595",
    "publication_type": "journal-article",
    "relevance": "Correlated ROC comparison; not a substitute for donor-cluster handling",
    "citation_status": "conditional",
    "verification_source": "https://api.crossref.org/works/10.2307%2F2531595",
    "retrieved_utc": "2026-10-25T16:00:46.690333+00:00",
    "raw_source_file": "E:\\AI_research\\ylsX\\VascTransport_20261025\\evidence\\independent_reference_sources\\DeLong1988_crossref.json",
    "raw_source_sha256": "a1781b384685ee7fd7b2d655043361c379f240c6aeba599d807ed5fb4d9f9025",
    "secondary_metadata_source": "E:\\AI_research\\ylsX\\VascTransport_20261025\\evidence\\independent_reference_sources\\delong1988_europepmc.json",
    "secondary_metadata_sha256": "a9083a9982c429d262160a850f6cc380b68639d05812a824e173be82b2c9f96d",
    "PubMed": "3203132",
    "PMCID": null,
    "crossref_author_count": 3,
    "europepmc_author_count": 3,
    "author_list_source": "PubMed-indexed full authorList via Europe PMC"
  },
  {
    "key": "obuchowski1997",
    "title": "Nonparametric Analysis of Clustered ROC Curve Data",
    "authors": [
      {
        "given": "N A",
        "family": "Obuchowski",
        "full_name": "N A Obuchowski",
        "collective_name": null,
        "ORCID": null
      }
    ],
    "author_count": 1,
    "all_author_records_retained": true,
    "year": 1997,
    "publication_date_parts": [
      1997,
      6
    ],
    "journal": "Biometrics",
    "volume": "53",
    "issue": "2",
    "pages": "567-578",
    "article_number": null,
    "DOI": "10.2307/2533958",
    "URL": "https://doi.org/10.2307/2533958",
    "publication_type": "journal-article",
    "relevance": "Dependence-aware analysis of clustered ROC observations",
    "citation_status": "core",
    "verification_source": "https://api.crossref.org/works/10.2307%2F2533958",
    "retrieved_utc": "2026-10-25T16:00:46.213272+00:00",
    "raw_source_file": "E:\\AI_research\\ylsX\\VascTransport_20261025\\evidence\\independent_reference_sources\\Obuchowski1997_crossref.json",
    "raw_source_sha256": "0fb04408481b8106693ff448cd309aba9efc18e7527799093aab25f384b9f83c",
    "secondary_metadata_source": "E:\\AI_research\\ylsX\\VascTransport_20261025\\evidence\\independent_reference_sources\\obuchowski1997_europepmc.json",
    "secondary_metadata_sha256": "d7c648458e02cd1bdabeef8195feedf1580e40b8ae7eccf57200c79b342f8306",
    "page_range_source": "PubMed-indexed pageInfo via Europe PMC",
    "PubMed": "9192452",
    "PMCID": null,
    "crossref_author_count": 1,
    "europepmc_author_count": 1,
    "author_list_source": "PubMed-indexed full authorList via Europe PMC"
  },
  {
    "key": "janes2008",
    "title": "Matching in Studies of Classification Accuracy: Implications for Analysis, Efficiency, and Assessment of Incremental Value",
    "authors": [
      {
        "given": "Holly",
        "family": "Janes",
        "full_name": "Holly Janes",
        "collective_name": null,
        "ORCID": null
      },
      {
        "given": "Margaret S",
        "family": "Pepe",
        "full_name": "Margaret S Pepe",
        "collective_name": null,
        "ORCID": null
      }
    ],
    "author_count": 2,
    "all_author_records_retained": true,
    "year": 2008,
    "publication_date_parts": [
      2008,
      2,
      26
    ],
    "journal": "Biometrics",
    "volume": "64",
    "issue": "1",
    "pages": "1-9",
    "article_number": null,
    "DOI": "10.1111/j.1541-0420.2007.00823.x",
    "URL": "https://doi.org/10.1111/j.1541-0420.2007.00823.x",
    "publication_type": "journal-article",
    "relevance": "Matched-study discrimination estimands differ from unselected population discrimination",
    "citation_status": "core",
    "verification_source": "https://api.crossref.org/works/10.1111%2Fj.1541-0420.2007.00823.x",
    "retrieved_utc": "2026-10-25T16:01:26.926134+00:00",
    "raw_source_file": "E:\\AI_research\\ylsX\\VascTransport_20261025\\evidence\\independent_reference_sources\\Janes2008_crossref.json",
    "raw_source_sha256": "9550d0c90dfe4e7aa96d08be9fa859117fd66feec37c49765e7edfa829971dd1",
    "secondary_metadata_source": "E:\\AI_research\\ylsX\\VascTransport_20261025\\evidence\\independent_reference_sources\\janes2008_europepmc.json",
    "secondary_metadata_sha256": "aa9cc765fe6c50131009fc300c6a0f540857a49e69fd7c8da4f1d47ced36299a",
    "PubMed": "17501939",
    "PMCID": null,
    "crossref_author_count": 2,
    "europepmc_author_count": 2,
    "author_list_source": "PubMed-indexed full authorList via Europe PMC"
  },
  {
    "key": "ambroise2002",
    "title": "Selection bias in gene extraction on the basis of microarray gene-expression data",
    "authors": [
      {
        "given": "Christophe",
        "family": "Ambroise",
        "full_name": "Christophe Ambroise",
        "collective_name": null,
        "ORCID": null
      },
      {
        "given": "Geoffrey J",
        "family": "McLachlan",
        "full_name": "Geoffrey J McLachlan",
        "collective_name": null,
        "ORCID": "0000-0002-5921-3145"
      }
    ],
    "author_count": 2,
    "all_author_records_retained": true,
    "year": 2002,
    "publication_date_parts": [
      2002,
      4,
      30
    ],
    "journal": "Proceedings of the National Academy of Sciences",
    "volume": "99",
    "issue": "10",
    "pages": "6562-6566",
    "article_number": null,
    "DOI": "10.1073/pnas.102102699",
    "URL": "https://doi.org/10.1073/pnas.102102699",
    "publication_type": "journal-article",
    "relevance": "Microarray feature selection must be included inside validation",
    "citation_status": "core",
    "verification_source": "https://api.crossref.org/works/10.1073%2Fpnas.102102699",
    "retrieved_utc": "2026-10-25T16:01:29.028535+00:00",
    "raw_source_file": "E:\\AI_research\\ylsX\\VascTransport_20261025\\evidence\\independent_reference_sources\\Ambroise2002_crossref.json",
    "raw_source_sha256": "0d612efb6eb2552875accdc526186e04cce695f81f52a21ecd8f82d8485d0d85",
    "secondary_metadata_source": "E:\\AI_research\\ylsX\\VascTransport_20261025\\evidence\\independent_reference_sources\\ambroise2002_europepmc.json",
    "secondary_metadata_sha256": "bff65f222db55a64667dc1284b8c93a9c63bac6f164c445bf77bb57d4760bd91",
    "PubMed": "11983868",
    "PMCID": "PMC124442",
    "crossref_author_count": 2,
    "europepmc_author_count": 2,
    "author_list_source": "PubMed-indexed full authorList via Europe PMC"
  },
  {
    "key": "varma2006",
    "title": "Bias in error estimation when using cross-validation for model selection",
    "authors": [
      {
        "given": "Sudhir",
        "family": "Varma",
        "full_name": "Sudhir Varma",
        "collective_name": null,
        "ORCID": "0000-0002-4096-4782"
      },
      {
        "given": "Richard",
        "family": "Simon",
        "full_name": "Richard Simon",
        "collective_name": null,
        "ORCID": null
      }
    ],
    "author_count": 2,
    "all_author_records_retained": true,
    "year": 2006,
    "publication_date_parts": [
      2006,
      2,
      23
    ],
    "journal": "BMC Bioinformatics",
    "volume": "7",
    "issue": "1",
    "pages": null,
    "article_number": "91",
    "DOI": "10.1186/1471-2105-7-91",
    "URL": "https://doi.org/10.1186/1471-2105-7-91",
    "publication_type": "journal-article",
    "relevance": "Nested model selection and error-estimation bias",
    "citation_status": "core",
    "verification_source": "https://api.crossref.org/works/10.1186%2F1471-2105-7-91",
    "retrieved_utc": "2026-10-25T16:01:31.174712+00:00",
    "raw_source_file": "E:\\AI_research\\ylsX\\VascTransport_20261025\\evidence\\independent_reference_sources\\Varma2006_crossref.json",
    "raw_source_sha256": "867d362bf20b40140cccea8fa2c1a8e3d147d8e9bed9d3427ceb249df1fe6da4",
    "secondary_metadata_source": "E:\\AI_research\\ylsX\\VascTransport_20261025\\evidence\\independent_reference_sources\\varma2006_europepmc.json",
    "secondary_metadata_sha256": "104e1dcbc570048fda9f8a7561faadd669600eae558a924621c870feb9d12342",
    "PubMed": "16504092",
    "PMCID": "PMC1397873",
    "crossref_author_count": 2,
    "europepmc_author_count": 2,
    "author_list_source": "PubMed-indexed full authorList via Europe PMC"
  },
  {
    "key": "roberts2017",
    "title": "Cross‐validation strategies for data with temporal, spatial, hierarchical, or phylogenetic structure",
    "authors": [
      {
        "given": "David R.",
        "family": "Roberts",
        "full_name": "David R. Roberts",
        "ORCID": null,
        "sequence": "first"
      },
      {
        "given": "Volker",
        "family": "Bahn",
        "full_name": "Volker Bahn",
        "ORCID": null,
        "sequence": "additional"
      },
      {
        "given": "Simone",
        "family": "Ciuti",
        "full_name": "Simone Ciuti",
        "ORCID": null,
        "sequence": "additional"
      },
      {
        "given": "Mark S.",
        "family": "Boyce",
        "full_name": "Mark S. Boyce",
        "ORCID": null,
        "sequence": "additional"
      },
      {
        "given": "Jane",
        "family": "Elith",
        "full_name": "Jane Elith",
        "ORCID": null,
        "sequence": "additional"
      },
      {
        "given": "Gurutzeta",
        "family": "Guillera‐Arroita",
        "full_name": "Gurutzeta Guillera‐Arroita",
        "ORCID": null,
        "sequence": "additional"
      },
      {
        "given": "Severin",
        "family": "Hauenstein",
        "full_name": "Severin Hauenstein",
        "ORCID": null,
        "sequence": "additional"
      },
      {
        "given": "José J.",
        "family": "Lahoz‐Monfort",
        "full_name": "José J. Lahoz‐Monfort",
        "ORCID": null,
        "sequence": "additional"
      },
      {
        "given": "Boris",
        "family": "Schröder",
        "full_name": "Boris Schröder",
        "ORCID": null,
        "sequence": "additional"
      },
      {
        "given": "Wilfried",
        "family": "Thuiller",
        "full_name": "Wilfried Thuiller",
        "ORCID": null,
        "sequence": "additional"
      },
      {
        "given": "David I.",
        "family": "Warton",
        "full_name": "David I. Warton",
        "ORCID": null,
        "sequence": "additional"
      },
      {
        "given": "Brendan A.",
        "family": "Wintle",
        "full_name": "Brendan A. Wintle",
        "ORCID": null,
        "sequence": "additional"
      },
      {
        "given": "Florian",
        "family": "Hartig",
        "full_name": "Florian Hartig",
        "ORCID": null,
        "sequence": "additional"
      },
      {
        "given": "Carsten F.",
        "family": "Dormann",
        "full_name": "Carsten F. Dormann",
        "ORCID": null,
        "sequence": "additional"
      }
    ],
    "author_count": 14,
    "all_author_records_retained": true,
    "year": 2017,
    "publication_date_parts": [
      2017,
      3,
      3
    ],
    "journal": "Ecography",
    "volume": "40",
    "issue": "8",
    "pages": "913-929",
    "article_number": null,
    "DOI": "10.1111/ecog.02881",
    "URL": "https://doi.org/10.1111/ecog.02881",
    "publication_type": "journal-article",
    "relevance": "Cross-validation must respect hierarchical dependence and deployment domain",
    "citation_status": "core",
    "verification_source": "https://api.crossref.org/works/10.1111%2Fecog.02881",
    "retrieved_utc": "2026-10-25T16:01:33.403319+00:00",
    "raw_source_file": "E:\\AI_research\\ylsX\\VascTransport_20261025\\evidence\\independent_reference_sources\\Roberts2017_crossref.json",
    "raw_source_sha256": "9111bdf082753b4e716909b210991ab1fe61a101efd9760e41a413515a5e5482",
    "secondary_metadata_source": "E:\\AI_research\\ylsX\\VascTransport_20261025\\evidence\\independent_reference_sources\\roberts2017_europepmc.json",
    "secondary_metadata_sha256": "59abccc66643739595f0800857eb595982ef2d04ab7a53dcef2320f8241b068d",
    "author_list_source": "Publisher-deposited Crossref full author array; no Europe PMC DOI record"
  },
  {
    "key": "soneson2014",
    "title": "Batch Effect Confounding Leads to Strong Bias in Performance Estimates Obtained by Cross-Validation",
    "authors": [
      {
        "given": "Charlotte",
        "family": "Soneson",
        "full_name": "Charlotte Soneson",
        "collective_name": null,
        "ORCID": "0000-0003-3833-2169"
      },
      {
        "given": "Sarah",
        "family": "Gerster",
        "full_name": "Sarah Gerster",
        "collective_name": null,
        "ORCID": null
      },
      {
        "given": "Mauro",
        "family": "Delorenzi",
        "full_name": "Mauro Delorenzi",
        "collective_name": null,
        "ORCID": null
      }
    ],
    "author_count": 3,
    "all_author_records_retained": true,
    "year": 2014,
    "publication_date_parts": [
      2014,
      6,
      26
    ],
    "journal": "PLoS ONE",
    "volume": "9",
    "issue": "6",
    "pages": "e100335",
    "article_number": null,
    "DOI": "10.1371/journal.pone.0100335",
    "URL": "https://doi.org/10.1371/journal.pone.0100335",
    "publication_type": "journal-article",
    "relevance": "Empirical effect of batch confounding on cross-validated molecular classification",
    "citation_status": "core",
    "verification_source": "https://api.crossref.org/works/10.1371%2Fjournal.pone.0100335",
    "retrieved_utc": "2026-10-25T16:01:35.553703+00:00",
    "raw_source_file": "E:\\AI_research\\ylsX\\VascTransport_20261025\\evidence\\independent_reference_sources\\Soneson2014_crossref.json",
    "raw_source_sha256": "3f1c381cdb28d1c7bbc3eab7352f7d144be4129128d154a3c577c1a3e5e40163",
    "secondary_metadata_source": "E:\\AI_research\\ylsX\\VascTransport_20261025\\evidence\\independent_reference_sources\\soneson2014_europepmc.json",
    "secondary_metadata_sha256": "6c96c3c13efe6ace48df90726bb536b14dc5d46b2d6cbd231758f3d874f4e4a7",
    "PubMed": "24967636",
    "PMCID": "PMC4072626",
    "crossref_author_count": 3,
    "europepmc_author_count": 3,
    "author_list_source": "PubMed-indexed full authorList via Europe PMC"
  },
  {
    "key": "tripod2024",
    "title": "TRIPOD+AI statement: updated guidance for reporting clinical prediction models that use regression or machine learning methods",
    "authors": [
      {
        "given": "Gary S",
        "family": "Collins",
        "full_name": "Gary S Collins",
        "collective_name": null,
        "ORCID": "0000-0002-2772-2316"
      },
      {
        "given": "Karel G M",
        "family": "Moons",
        "full_name": "Karel G M Moons",
        "collective_name": null,
        "ORCID": "0000-0003-2118-004X"
      },
      {
        "given": "Paula",
        "family": "Dhiman",
        "full_name": "Paula Dhiman",
        "collective_name": null,
        "ORCID": "0000-0002-0989-0623"
      },
      {
        "given": "Richard D",
        "family": "Riley",
        "full_name": "Richard D Riley",
        "collective_name": null,
        "ORCID": "0000-0001-8699-0735"
      },
      {
        "given": "Andrew L",
        "family": "Beam",
        "full_name": "Andrew L Beam",
        "collective_name": null,
        "ORCID": "0000-0002-6657-2787"
      },
      {
        "given": "Ben",
        "family": "Van Calster",
        "full_name": "Ben Van Calster",
        "collective_name": null,
        "ORCID": "0000-0003-1613-7450"
      },
      {
        "given": "Marzyeh",
        "family": "Ghassemi",
        "full_name": "Marzyeh Ghassemi",
        "collective_name": null,
        "ORCID": "0000-0001-6349-7251"
      },
      {
        "given": "Xiaoxuan",
        "family": "Liu",
        "full_name": "Xiaoxuan Liu",
        "collective_name": null,
        "ORCID": "0000-0002-1286-0038"
      },
      {
        "given": "Johannes B",
        "family": "Reitsma",
        "full_name": "Johannes B Reitsma",
        "collective_name": null,
        "ORCID": "0000-0003-4026-4345"
      },
      {
        "given": "Maarten",
        "family": "van Smeden",
        "full_name": "Maarten van Smeden",
        "collective_name": null,
        "ORCID": "0000-0002-5529-1541"
      },
      {
        "given": "Anne-Laure",
        "family": "Boulesteix",
        "full_name": "Anne-Laure Boulesteix",
        "collective_name": null,
        "ORCID": "0000-0002-2729-0947"
      },
      {
        "given": "Jennifer Catherine",
        "family": "Camaradou",
        "full_name": "Jennifer Catherine Camaradou",
        "collective_name": null,
        "ORCID": "0000-0002-5742-2840"
      },
      {
        "given": "Leo Anthony",
        "family": "Celi",
        "full_name": "Leo Anthony Celi",
        "collective_name": null,
        "ORCID": "0000-0001-6712-6626"
      },
      {
        "given": "Spiros",
        "family": "Denaxas",
        "full_name": "Spiros Denaxas",
        "collective_name": null,
        "ORCID": "0000-0001-9612-7791"
      },
      {
        "given": "Alastair K",
        "family": "Denniston",
        "full_name": "Alastair K Denniston",
        "collective_name": null,
        "ORCID": "0000-0001-7849-0087"
      },
      {
        "given": "Ben",
        "family": "Glocker",
        "full_name": "Ben Glocker",
        "collective_name": null,
        "ORCID": "0000-0002-4897-9356"
      },
      {
        "given": "Robert M",
        "family": "Golub",
        "full_name": "Robert M Golub",
        "collective_name": null,
        "ORCID": "0000-0001-7881-1207"
      },
      {
        "given": "Hugh",
        "family": "Harvey",
        "full_name": "Hugh Harvey",
        "collective_name": null,
        "ORCID": "0000-0003-4528-1312"
      },
      {
        "given": "Georg",
        "family": "Heinze",
        "full_name": "Georg Heinze",
        "collective_name": null,
        "ORCID": "0000-0003-1147-8491"
      },
      {
        "given": "Michael M",
        "family": "Hoffman",
        "full_name": "Michael M Hoffman",
        "collective_name": null,
        "ORCID": "0000-0002-4517-1562"
      },
      {
        "given": "André Pascal",
        "family": "Kengne",
        "full_name": "André Pascal Kengne",
        "collective_name": null,
        "ORCID": "0000-0002-5183-131X"
      },
      {
        "given": "Emily",
        "family": "Lam",
        "full_name": "Emily Lam",
        "collective_name": null,
        "ORCID": null
      },
      {
        "given": "Naomi",
        "family": "Lee",
        "full_name": "Naomi Lee",
        "collective_name": null,
        "ORCID": "0000-0003-0100-9659"
      },
      {
        "given": "Elizabeth W",
        "family": "Loder",
        "full_name": "Elizabeth W Loder",
        "collective_name": null,
        "ORCID": "0000-0003-1501-2947"
      },
      {
        "given": "Lena",
        "family": "Maier-Hein",
        "full_name": "Lena Maier-Hein",
        "collective_name": null,
        "ORCID": "0000-0003-4910-9368"
      },
      {
        "given": "Bilal A",
        "family": "Mateen",
        "full_name": "Bilal A Mateen",
        "collective_name": null,
        "ORCID": "0000-0003-4423-6472"
      },
      {
        "given": "Melissa D",
        "family": "McCradden",
        "full_name": "Melissa D McCradden",
        "collective_name": null,
        "ORCID": "0000-0002-6476-2165"
      },
      {
        "given": "Lauren",
        "family": "Oakden-Rayner",
        "full_name": "Lauren Oakden-Rayner",
        "collective_name": null,
        "ORCID": "0000-0001-5471-5202"
      },
      {
        "given": "Johan",
        "family": "Ordish",
        "full_name": "Johan Ordish",
        "collective_name": null,
        "ORCID": "0000-0001-6911-2367"
      },
      {
        "given": "Richard",
        "family": "Parnell",
        "full_name": "Richard Parnell",
        "collective_name": null,
        "ORCID": "0000-0003-0044-3496"
      },
      {
        "given": "Sherri",
        "family": "Rose",
        "full_name": "Sherri Rose",
        "collective_name": null,
        "ORCID": "0000-0002-9076-8472"
      },
      {
        "given": "Karandeep",
        "family": "Singh",
        "full_name": "Karandeep Singh",
        "collective_name": null,
        "ORCID": "0000-0001-8980-2330"
      },
      {
        "given": "Laure",
        "family": "Wynants",
        "full_name": "Laure Wynants",
        "collective_name": null,
        "ORCID": "0000-0002-3037-122X"
      },
      {
        "given": "Patricia",
        "family": "Logullo",
        "full_name": "Patricia Logullo",
        "collective_name": null,
        "ORCID": "0000-0001-8708-7003"
      }
    ],
    "author_count": 34,
    "all_author_records_retained": true,
    "year": 2024,
    "publication_date_parts": [
      2024,
      4,
      16
    ],
    "journal": "BMJ",
    "volume": "385",
    "issue": null,
    "pages": "e078378",
    "article_number": null,
    "DOI": "10.1136/bmj-2023-078378",
    "URL": "https://doi.org/10.1136/bmj-2023-078378",
    "publication_type": "journal-article",
    "relevance": "TRIPOD+AI transparent-reporting items; use applicable items without claiming clinical readiness or checklist certification",
    "citation_status": "core",
    "verification_source": "https://api.crossref.org/works/10.1136%2Fbmj-2023-078378",
    "retrieved_utc": "2026-10-25T16:01:39.866686+00:00",
    "raw_source_file": "E:\\AI_research\\ylsX\\VascTransport_20261025\\evidence\\independent_reference_sources\\Collins2024_crossref.json",
    "raw_source_sha256": "f93a52081b6d6b664f7e85e8daebae008d9a74c32efc33957de82cecd13bead2",
    "secondary_metadata_source": "E:\\AI_research\\ylsX\\VascTransport_20261025\\evidence\\independent_reference_sources\\tripod2024_europepmc.json",
    "secondary_metadata_sha256": "0ba064fbf3f43af8552f54d61e34fed1ad3c63bf0d66cf48382d6620488c804e",
    "PubMed": "38626948",
    "PMCID": "PMC11019967",
    "crossref_author_count": 34,
    "europepmc_author_count": 34,
    "author_list_source": "PubMed-indexed full authorList via Europe PMC"
  },
  {
    "key": "cui2023",
    "title": "An integrative analysis of single-cell and bulk transcriptome and bidirectional mendelian randomization analysis identified C1Q as a novel stimulated risk gene for Atherosclerosis",
    "authors": [
      {
        "given": "Hong-Kai",
        "family": "Cui",
        "full_name": "Hong-Kai Cui",
        "collective_name": null,
        "ORCID": null
      },
      {
        "given": "Chao-Jie",
        "family": "Tang",
        "full_name": "Chao-Jie Tang",
        "collective_name": null,
        "ORCID": null
      },
      {
        "given": "Yu",
        "family": "Gao",
        "full_name": "Yu Gao",
        "collective_name": null,
        "ORCID": null
      },
      {
        "given": "Zi-Ang",
        "family": "Li",
        "full_name": "Zi-Ang Li",
        "collective_name": null,
        "ORCID": null
      },
      {
        "given": "Jian",
        "family": "Zhang",
        "full_name": "Jian Zhang",
        "collective_name": null,
        "ORCID": null
      },
      {
        "given": "Yong-Dong",
        "family": "Li",
        "full_name": "Yong-Dong Li",
        "collective_name": null,
        "ORCID": null
      }
    ],
    "author_count": 6,
    "all_author_records_retained": true,
    "year": 2023,
    "publication_date_parts": [
      2023,
      12,
      21
    ],
    "journal": "Frontiers in Immunology",
    "volume": "14",
    "issue": null,
    "pages": null,
    "article_number": "1289223",
    "DOI": "10.3389/fimmu.2023.1289223",
    "URL": "https://doi.org/10.3389/fimmu.2023.1289223",
    "publication_type": "journal-article",
    "relevance": "Related atherosclerosis transcriptomic biomarker analysis; source-specific methodological comparison",
    "citation_status": "conditional_prior_art",
    "verification_source": "https://api.crossref.org/works/10.3389%2Ffimmu.2023.1289223",
    "retrieved_utc": "2026-10-25T16:02:21.898813+00:00",
    "raw_source_file": "E:\\AI_research\\ylsX\\VascTransport_20261025\\evidence\\independent_reference_sources\\Cui2023_crossref.json",
    "raw_source_sha256": "9eb1ced2f2d6a30c76c54242baa76c7c683d73c6734f2f247ff44c0b55facfff",
    "secondary_metadata_source": "E:\\AI_research\\ylsX\\VascTransport_20261025\\evidence\\independent_reference_sources\\cui2023_europepmc.json",
    "secondary_metadata_sha256": "6277064d9869d846b814afeb6b963954c02974ce75c9c24cd4fed344d331623a",
    "PubMed": "38179058",
    "PMCID": "PMC10764496",
    "crossref_author_count": 6,
    "europepmc_author_count": 6,
    "author_list_source": "PubMed-indexed full authorList via Europe PMC"
  },
  {
    "key": "zhong2025",
    "title": "Deciphering the panvascular immune landscape of atherosclerosis",
    "authors": [
      {
        "given": "Yiming",
        "family": "Zhong",
        "full_name": "Yiming Zhong",
        "ORCID": null,
        "sequence": "first"
      },
      {
        "given": "Yifan",
        "family": "Chen",
        "full_name": "Yifan Chen",
        "ORCID": null,
        "sequence": "additional"
      },
      {
        "given": "Yuehong",
        "family": "Wang",
        "full_name": "Yuehong Wang",
        "ORCID": null,
        "sequence": "additional"
      },
      {
        "given": "Wenhai",
        "family": "Pan",
        "full_name": "Wenhai Pan",
        "ORCID": null,
        "sequence": "additional"
      },
      {
        "given": "Honghao",
        "family": "Huang",
        "full_name": "Honghao Huang",
        "ORCID": null,
        "sequence": "additional"
      },
      {
        "given": "Lin Lin",
        "family": "Cao",
        "full_name": "Lin Lin Cao",
        "ORCID": null,
        "sequence": "additional"
      },
      {
        "given": "Yili",
        "family": "Wang",
        "full_name": "Yili Wang",
        "ORCID": null,
        "sequence": "additional"
      },
      {
        "given": "Jiawen",
        "family": "Zhang",
        "full_name": "Jiawen Zhang",
        "ORCID": null,
        "sequence": "additional"
      },
      {
        "given": "Yunyi",
        "family": "Liang",
        "full_name": "Yunyi Liang",
        "ORCID": null,
        "sequence": "additional"
      },
      {
        "given": "Xiangyue",
        "family": "Qian",
        "full_name": "Xiangyue Qian",
        "ORCID": null,
        "sequence": "additional"
      },
      {
        "given": "Chenxi",
        "family": "Shi",
        "full_name": "Chenxi Shi",
        "ORCID": null,
        "sequence": "additional"
      },
      {
        "given": "Xiyuan",
        "family": "Lu",
        "full_name": "Xiyuan Lu",
        "ORCID": null,
        "sequence": "additional"
      },
      {
        "given": "Jun",
        "family": "Pu",
        "full_name": "Jun Pu",
        "ORCID": "https://orcid.org/0000-0003-2240-5108",
        "sequence": "additional"
      }
    ],
    "author_count": 13,
    "all_author_records_retained": true,
    "year": 2025,
    "publication_date_parts": [
      2025,
      5,
      20
    ],
    "journal": "VIEW",
    "volume": "6",
    "issue": "4",
    "pages": null,
    "article_number": "20250041",
    "DOI": "10.1002/viw.20250041",
    "URL": "https://doi.org/10.1002/viw.20250041",
    "publication_type": "journal-article",
    "relevance": "Related panvascular immune-landscape study; contextual prior art",
    "citation_status": "conditional_prior_art",
    "verification_source": "https://api.crossref.org/works/10.1002%2FVIW.20250041",
    "retrieved_utc": "2026-10-25T16:02:24.000644+00:00",
    "raw_source_file": "E:\\AI_research\\ylsX\\VascTransport_20261025\\evidence\\independent_reference_sources\\Zhong2025_crossref.json",
    "raw_source_sha256": "7b4d8cc78c598dee66a711997fea2bbb448ecf0dd2c3de12e89bfbfa22bb8dfb",
    "secondary_metadata_source": "E:\\AI_research\\ylsX\\VascTransport_20261025\\evidence\\independent_reference_sources\\zhong2025_europepmc.json",
    "secondary_metadata_sha256": "c0b472c23df1e7511873cec4b6b9607b3530715a2ba67a26332abbfd48ee47cb",
    "author_list_source": "Publisher-deposited Crossref full author array; no Europe PMC DOI record"
  }
]
```
