## Supplementary material for "Anatomical comparison populations and threshold transport in vascular transcriptomic classification": Reproducibility archive: code, provenance and results: independent_saved_results_validation.json

```
{
  "created_utc": "2026-10-26T10:19:44.368467+00:00",
  "tolerance": 1e-10,
  "passed": true,
  "errors": [],
  "checks": {
    "required_output_inventory": {
      "files": 40,
      "scenarios": [
        "104_grouped_arrays",
        "C001",
        "C1",
        "exclude_ambiguous",
        "native",
        "possible_shared_controls",
        "primary",
        "top50",
        "top500"
      ]
    },
    "source_denominators": {
      "arrays": 104,
      "label_groups": 95,
      "ambiguous_two_array_groups": 9,
      "unambiguous_arrays": 86,
      "group_counts": [
        {
          "bed": "Carotid",
          "y": 0,
          "n": 10
        },
        {
          "bed": "Carotid",
          "y": 1,
          "n": 27
        },
        {
          "bed": "Femoral",
          "y": 0,
          "n": 10
        },
        {
          "bed": "Femoral",
          "y": 1,
          "n": 25
        },
        {
          "bed": "Infrapopliteal",
          "y": 0,
          "n": 10
        },
        {
          "bed": "Infrapopliteal",
          "y": 1,
          "n": 13
        }
      ],
      "interpretation": "Label groups and arrays, not authenticated distinct patients. Original source reports96arteries."
    },
    "independent_fold_recomputation": {
      "104_grouped_arrays": {
        "fold_model_records": 30,
        "complete_cell_records": 30,
        "missing_cell_records": 0,
        "maximum_absolute_error": 2.220446049250313e-16
      },
      "C001": {
        "fold_model_records": 30,
        "complete_cell_records": 30,
        "missing_cell_records": 0,
        "maximum_absolute_error": 2.220446049250313e-16
      },
      "C1": {
        "fold_model_records": 30,
        "complete_cell_records": 30,
        "missing_cell_records": 0,
        "maximum_absolute_error": 2.220446049250313e-16
      },
      "exclude_ambiguous": {
        "fold_model_records": 30,
        "complete_cell_records": 30,
        "missing_cell_records": 0,
        "maximum_absolute_error": 2.220446049250313e-16
      },
      "native": {
        "fold_model_records": 30,
        "complete_cell_records": 30,
        "missing_cell_records": 0,
        "maximum_absolute_error": 2.220446049250313e-16
      },
      "possible_shared_controls": {
        "fold_model_records": 30,
        "complete_cell_records": 30,
        "missing_cell_records": 0,
        "maximum_absolute_error": 2.220446049250313e-16
      },
      "primary": {
        "fold_model_records": 210,
        "complete_cell_records": 210,
        "missing_cell_records": 0,
        "maximum_absolute_error": 2.220446049250313e-16
      },
      "top500": {
        "fold_model_records": 30,
        "complete_cell_records": 30,
        "missing_cell_records": 0,
        "maximum_absolute_error": 2.220446049250313e-16
      },
      "top50": {
        "fold_model_records": 30,
        "complete_cell_records": 30,
        "missing_cell_records": 0,
        "maximum_absolute_error": 2.220446049250313e-16
      }
    },
    "primary_partition_scope": "Test folds are disjoint and cover95labels per repetition. Actual training arrays are not independently logged; code defines training as the complement. This checks partitions, not hidden fitting state.",
    "external_recomputed_metrics": {
      "GSE28829/C1Q": {
        "n": 29,
        "maximum_metric_error": 1.1102230246251565e-16
      },
      "GSE28829/Wu6": {
        "n": 29,
        "maximum_metric_error": 1.1102230246251565e-16
      },
      "GSE28829/centroid200": {
        "n": 29,
        "maximum_metric_error": 0.0
      },
      "GSE28829/forest200": {
        "n": 29,
        "maximum_metric_error": 0.0
      },
      "GSE28829/ridge200": {
        "n": 29,
        "maximum_metric_error": 1.1102230246251565e-16
      },
      "GSE43292/C1Q": {
        "n": 64,
        "maximum_metric_error": 0.0
      },
      "GSE43292/Wu6": {
        "n": 64,
        "maximum_metric_error": 5.551115123125783e-17
      },
      "GSE43292/centroid200": {
        "n": 64,
        "maximum_metric_error": 0.0
      },
      "GSE43292/forest200": {
        "n": 64,
        "maximum_metric_error": 5.551115123125783e-17
      },
      "GSE43292/ridge200": {
        "n": 64,
        "maximum_metric_error": 1.1102230246251565e-16
      }
    },
    "frozen_primary_external_reconstruction": {
      "GSE43292": {
        "n": 64,
        "maximum_absolute_score_error": 9.75781955236954e-17
      },
      "GSE28829": {
        "n": 29,
        "maximum_absolute_score_error": 7.216449660063518e-16
      }
    },
    "transport_saved_metric_recomputation": {
      "rows": 30,
      "maximum_absolute_error": 1.1102230246251565e-16
    },
    "sensitivity_aggregate": {
      "rows": 240,
      "scenarios": 8,
      "matches_individual_tables": true
    },
    "descriptive_mean_crossfit": {
      "rows": 665,
      "models": 7,
      "scope": "Saved-score aggregation, separate from within-model primary estimand"
    },
    "subsampling_output_structure": {
      "iterations": 30,
      "actual_units_per_subset": 75,
      "scope": "Saved-output structure only; fitting not rerun"
    },
    "null_output_structure": {
      "within_bed": 99,
      "unrestricted": 99,
      "scope": "Counts/ranges only. Permutations not rerun; no requirement that every null AUC equals0.5."
    }
  },
  "result_file_sha256": {
    "primary_analysis_units.csv": "5f2831c68bbee2f2ec620e3dcaad666119f544e3daf66c59a4842580c11f5f30",
    "104_grouped_arrays_fold_metrics.csv": "1e4c86523214187cf7681cb8f92acdede6b35a958c5cc8f6704a8710c6e5726f",
    "104_grouped_arrays_predictions.csv": "cca210dbe147eb03cdac6820eed0a63694caa7febf5d5c26148b9235a0188473",
    "104_grouped_arrays_pair_cells.csv": "e235eba4441a1723a16c1cb55305c9009476cc91d73a360b66be0cc972295e4b",
    "C001_fold_metrics.csv": "27a039e95ce407f596deef7c823cfcf9f732340d5f427aca0ce982fc3b518d7d",
    "C001_predictions.csv": "ae60174d380416a5671636bfabd0f86e0b23f9e0c756f40bc57288614186bedc",
    "C001_pair_cells.csv": "b46006d77b9bb7b9bef362dc9f6560b6de0e50317cccbf9c6a608918af1d3a00",
    "C1_fold_metrics.csv": "cc8ced839f56c09c9d9504fcefdfb09b9296db0ed97da647777f14797eb740e5",
    "C1_predictions.csv": "9b38c296cf0273f59b6153e06c6e5f47251e9804fa5a413154eab5ae3d760d9f",
    "C1_pair_cells.csv": "b089922f5699fa4e5cee0f4b93b381185029c77307232aa153cf71095aaf6cb1",
    "exclude_ambiguous_fold_metrics.csv": "d6afeb9fb3a4e7267afc705806895191e548bde3bad227b07c79b2f1dbb24b5a",
    "exclude_ambiguous_predictions.csv": "c472dde7b306483f24d3470bc4685f40497b967969e2756a0febf0e86d2002c0",
    "exclude_ambiguous_pair_cells.csv": "e9343642e502ad27267682540067605ea763e800523f435047c09f10602438b5",
    "native_fold_metrics.csv": "4737c7e384ae4fc99342c61ae2849ea05af2804bf5488a8316c80b746370a510",
    "native_predictions.csv": "02b6d4a42e414bad6836ff79e921fa2f43f1572c10306f3224805dac46138488",
    "native_pair_cells.csv": "ac5d6090524fddc78e82f5ebc6bbb3a16c0964eeb8b059f04eb9f4e796b89c5e",
    "possible_shared_controls_fold_metrics.csv": "1cb527a7dfbcce7d025a79648ac4d04182017bd582200074409bd228dcb18bf9",
    "possible_shared_controls_predictions.csv": "d156bbe36e9a49cc8d73fb846ccca1a7b6ea2915212dd0e7304569506b4bd62d",
    "possible_shared_controls_pair_cells.csv": "e09f2e832c2f9c5eb200a50c55b0ae977e4aba51744bc88c2dc4052932fa3967",
    "primary_fold_metrics.csv": "cbf1d4b5dee4570d7cefc26c152a74d12029021f799e4148fa956e8d05d6c8d8",
    "primary_predictions.csv": "4eaa723feff88c538860579748bd39927e7e0dc3a1aeec156917196d34d28d6e",
    "primary_pair_cells.csv": "0bdb99450bc79e140a95a54d1542de41799a5e0d1057b3c906e7d06e3f32832f",
    "top500_fold_metrics.csv": "6a4554af27e18a2dc45b17b25b54d3d8ced882f38ab53258b6ce6ec8e4318f91",
    "top500_predictions.csv": "ffe27386e8970d6d77a263cab09169d136d378118fef0a7c8ec1aaec7d00acb5",
    "top500_pair_cells.csv": "f614c573ad5786a96399684e48b5880e02edff066ef1e776574f3e54cd3f79ed",
    "top50_fold_metrics.csv": "d640149f66766a5bc0c66beeab55ad49b0b492d8ca20a4034babf295096106b8",
    "top50_predictions.csv": "632b25c9868a2ea109c50f47484f7b0143bb9992412bc406b08afad8a8a99ae7",
    "top50_pair_cells.csv": "ba5d828db7b101b10d52bad6ba9a6f666cbc2416ddbeb8dd99df71cf243eb47d",
    "external_predictions.csv": "83d94c5d09deddd2e77c6ba6e8d0296c4538137970dd78388239923ac9676302",
    "external_metrics.csv": "955027d35b6acac0b643ebdd60fa2e64ef4f424272eb8c48ec8a41f3d5497dd8",
    "external_pairs.csv": "91f59339976ac88ab84ba15cee6c8ea53b2dbea061c1b3f5e56a1ddc9e3a3b04",
    "frozen_primary_coefficients.csv": "5085494a1bf8613a0622b46459b3be6a8720d7b8c382ecf17a44e3e55e568bc6",
    "frozen_primary_model.json": "e30d9c3f11b39046edf8dd7a88f2585da00770a54d88e44f5c818db677d77b2c",
    "transport_metrics.csv": "e17a9c63863834ddc24ea85bfb8d77a26d740ee6da654b71e5194ddae683dda3",
    "transport_predictions.csv": "f126df07e9c9e1cb007492dff789cc0fa6a3c2c85dcef929e5208fc985f2a722",
    "sensitivity_all_fold_metrics.csv": "6e7db2d89413ee5b9fc1aea48acde07c38363226dc06da67e34c246a90bc6c3c",
    "descriptive_mean_crossfit_scores.csv": "84944e7916e3cd76c519455fb9c2a68610a64910607d92eb7e491208532c3ac3",
    "descriptive_mean_crossfit_metrics.csv": "730c2f80b1295c87f7718ffdfb6093d707f133024fb8c5506af991bde589c55c",
    "full_pipeline_subsampling.csv": "fde02a2fcb1f38369e9a803705bc1d36df01bc64e60a835d31c0c803df16c2d3",
    "permutation_nulls.csv": "285285b494473a65dd668c2f888d7a3d27621961c31879857a96db78d7eb1413"
  },
  "scope": "Read-only recomputation from saved scores, metadata and coefficients; no training, cohort reacquisition or donor authentication."
}
```
