## Supplementary material for "Anatomical comparison populations and threshold transport in vascular transcriptomic classification": Reproducibility archive: code, provenance and results: preprocessing_qc.json

```
{
  "GSE100927": {
    "matrix_probes": 47264,
    "platform_mapped_probes": 46200,
    "matched_probes": 43144,
    "unique_genes": 30556,
    "arrays": 104,
    "quantiles": [
      2.28,
      3.51,
      4.32,
      10.09,
      14.1
    ],
    "missing_values": 0,
    "native_log2_transformed": false
  },
  "GSE43292": {
    "matrix_probes": 33297,
    "platform_mapped_probes": 22151,
    "matched_probes": 22151,
    "unique_genes": 21406,
    "arrays": 64,
    "quantiles": [
      1.70657,
      2.42676,
      6.14676,
      11.912693000000015,
      14.3077
    ],
    "missing_values": 0,
    "native_log2_transformed": false
  },
  "GSE28829": {
    "matrix_probes": 54675,
    "platform_mapped_probes": 43161,
    "matched_probes": 43161,
    "unique_genes": 21813,
    "arrays": 29,
    "quantiles": [
      2.4977043494,
      2.939010346926,
      4.7422877057,
      11.077299737294,
      14.1413126635
    ],
    "missing_values": 0,
    "native_log2_transformed": false
  },
  "common_genes": 15235,
  "prepared_utc": "2026-10-25T15:57:13.289939+00:00"
}
```
