## Supplementary material for "Anatomical comparison populations and threshold transport in vascular transcriptomic classification": Reproducibility archive: code, provenance and results: protocol_freeze_sha256.json

```
{
  "Algorithm": "SHA256",
  "Hash": "8827FCE90C8D8DBB232CB7937D1C43D653EAFC195DF490F69D6A0613948F9B01",
  "Path": "E:\\AI_research\\ylsX\\VascTransport_20261025\\protocol\\analysis_protocol_v1.txt"
}
```
