## Supplementary material for "Anatomical comparison populations and threshold transport in vascular transcriptomic classification": Reproducibility archive: code, provenance and results: feature_extension_provenance.json

```
{
  "recorded_utc": "2026-10-27T01:52:02.739980+00:00",
  "passed": true,
  "scope": "Saved-result figure construction and independent count/overlap checks; no model fitting",
  "figures": 2,
  "panels": 7,
  "input_sha256": {
    "results/exploratory_features/representation_fold_metrics.csv": "d0e4445333b1e39536da984243e36eca8bb8109531749403f0d1768daa1c3081",
    "results/exploratory_features/representation_external_metrics.csv": "56d70b906a26714271407c1ed2b337b1044c4a556598f4dd761107da210b364a",
    "results/exploratory_features/representation_external_predictions.csv": "cb2667bba51b442471bc49572033d629af41bb5a5385eeec09f80bceb8e20390",
    "results/primary_fold_metrics.csv": "cbf1d4b5dee4570d7cefc26c152a74d12029021f799e4148fa956e8d05d6c8d8",
    "results/external_metrics.csv": "955027d35b6acac0b643ebdd60fa2e64ef4f424272eb8c48ec8a41f3d5497dd8",
    "results/exploratory_features/feature_stability.csv": "2b99d0e621d518921df7acda95f2534a8df3485c100f5f1407bf4200d8688ed1",
    "results/exploratory_features/primary_fold_features.csv": "cd3631734f6e058e28ab406378092864db3d5062cc24bf95e85485ad9218bcaa",
    "results/exploratory_features/feature_jaccard.csv": "8892558851ec2f6b6186e0c6e5cd19ec9544f03b82413116f81b27ee8d457bc0",
    "results/frozen_primary_coefficients.csv": "5085494a1bf8613a0622b46459b3be6a8720d7b8c382ecf17a44e3e55e568bc6",
    "results/exploratory_features/random_panel_genes.csv": "c2c4de53661704000b86ecd500cbc76794356acae83d51b9f8351439ec19a07f"
  },
  "numeric_checks": {
    "random_panels": 20,
    "source_folds_per_panel": 30,
    "source_units_per_repeat": 95,
    "random_source_auc_min": 0.9932323232323232,
    "random_source_auc_max": 0.9992279942279942,
    "random_source_auc_median": 0.9961435786435786,
    "primary_source_auc": 0.996774891774892,
    "next200_source_auc": 0.9955483405483406,
    "no_winner_selected": true,
    "external_metrics_recomputed_from_saved_predictions": true,
    "ranking_score": "linear_logit; sigmoid probabilities retained for the 0.5 rule",
    "random_external_summary": {
      "GSE43292": {
        "auc": {
          "min": 0.6123046875,
          "median": 0.76708984375,
          "max": 0.8623046875
        },
        "balanced_accuracy": {
          "min": 0.5,
          "median": 0.5,
          "max": 0.75
        }
      },
      "GSE28829": {
        "auc": {
          "min": 0.5336538461538461,
          "median": 0.8317307692307693,
          "max": 0.9903846153846154
        },
        "balanced_accuracy": {
          "min": 0.5,
          "median": 0.5,
          "max": 0.6225961538461539
        }
      }
    },
    "random18_GSE43292": {
      "auc": 0.720703125,
      "balanced_accuracy": 0.5,
      "pair_concordance": 0.90625,
      "probability_unique": 1.0,
      "linear_logit_unique": 64.0,
      "saturated_probability_count": 64.0
    },
    "vocabulary": 15235,
    "never_selected": 14616,
    "selected_union": 619,
    "selected_in_all30": 45,
    "selected_at_least24": 103,
    "jaccard_offdiagonal_mean": 0.4849522628228277,
    "jaccard_offdiagonal_min": 0.3468013468013468,
    "jaccard_offdiagonal_max": 0.7167381974248928,
    "named_gene_display": "Top20 absolute coefficients from unchanged full-source primary model; alphabetical ties",
    "displayed_genes": [
      "TNF",
      "ZSWIM3",
      "ZBTB46",
      "MYBL1",
      "TMEM79",
      "ANP32E",
      "ST3GAL2",
      "IBSP",
      "ICAM3",
      "ZFR",
      "OPA1",
      "EIF2S1",
      "RNF44",
      "MOB3A",
      "C16orf54",
      "AGPAT4-IT1",
      "ST8SIA4",
      "YAF2",
      "TC2N",
      "PLAA"
    ]
  },
  "bounds": [
    {
      "figure": "Figure_7",
      "text_outside_canvas": []
    },
    {
      "figure": "Figure_8",
      "text_outside_canvas": []
    }
  ],
  "pdf_checks": [
    {
      "figure": 7,
      "pdf_sha256": "cadc0ae9fbee61fb405d31d50fea2e0eeae9afd9ccb4a11fe23a0c2a224d8c80",
      "minimum_glyph_size_pt": 8.0,
      "png_pixels": [
        2007,
        2175
      ],
      "png_dpi": [
        299.9994,
        299.9994
      ],
      "outside_pdf_text": [],
      "width_cm": 17
    },
    {
      "figure": 8,
      "pdf_sha256": "ac6be6c2047f6248cc9324586ad7de6a7fef4f205fa471654f7182e4c4a61662",
      "minimum_glyph_size_pt": 8.0,
      "png_pixels": [
        2007,
        2400
      ],
      "png_dpi": [
        299.9994,
        299.9994
      ],
      "outside_pdf_text": [],
      "width_cm": 17
    }
  ],
  "output_sha256": {
    "Figure_7.pdf": "cadc0ae9fbee61fb405d31d50fea2e0eeae9afd9ccb4a11fe23a0c2a224d8c80",
    "Figure_7.svg": "55c5277de8193677054e1d55d30a19174455055bfe2b6c72e1c1e42bbd8084c9",
    "Figure_7.png": "caccf803d41daba7800551f125b6a099624a956958b03c0aaa49358d36c01225",
    "Figure_8.pdf": "ac6be6c2047f6248cc9324586ad7de6a7fef4f205fa471654f7182e4c4a61662",
    "Figure_8.svg": "d75f0bcebf69d4e2a8dc6fc9d69a184ec28bf8e0d4a79944c2f8062169f1b567",
    "Figure_8.png": "e1f816fd80d8979fcf962970c403ac90c9ee6ece3d6e34b8db1d463a09e5502d"
  }
}
```
