## Supplementary material for "Anatomical comparison populations and threshold transport in vascular transcriptomic classification": Reproducibility archive: code, provenance and results: figure_provenance.json

```
{
  "script": "code/assemble_figure_catalog.py",
  "input_sha256": {
    "results/primary_analysis_units.csv": "5f2831c68bbee2f2ec620e3dcaad666119f544e3daf66c59a4842580c11f5f30",
    "results/ambiguous_label_profile_similarity.csv": "fe0050b508074fa8e82852cd6b81338beb9d67abab2a4493fa5cd6f777c7a246",
    "results/unmatched_within_stratum_similarity.csv": "9eeda2fc7e127a3ba4efff6a046bc5f475566c94af7e2ef8e3a3a2201d11ca14",
    "results/primary_fold_metrics.csv": "cbf1d4b5dee4570d7cefc26c152a74d12029021f799e4148fa956e8d05d6c8d8",
    "results/primary_pair_cells.csv": "0bdb99450bc79e140a95a54d1542de41799a5e0d1057b3c906e7d06e3f32832f",
    "results/transport_metrics.csv": "e17a9c63863834ddc24ea85bfb8d77a26d740ee6da654b71e5194ddae683dda3",
    "results/external_predictions.csv": "83d94c5d09deddd2e77c6ba6e8d0296c4538137970dd78388239923ac9676302",
    "results/external_pairs.csv": "91f59339976ac88ab84ba15cee6c8ea53b2dbea061c1b3f5e56a1ddc9e3a3b04",
    "results/external_metrics.csv": "955027d35b6acac0b643ebdd60fa2e64ef4f424272eb8c48ec8a41f3d5497dd8",
    "results/sensitivity_all_fold_metrics.csv": "6e7db2d89413ee5b9fc1aea48acde07c38363226dc06da67e34c246a90bc6c3c",
    "results/permutation_nulls.csv": "285285b494473a65dd668c2f888d7a3d27621961c31879857a96db78d7eb1413",
    "results/full_pipeline_subsampling.csv": "fde02a2fcb1f38369e9a803705bc1d36df01bc64e60a835d31c0c803df16c2d3",
    "results/exploratory_features/representation_fold_metrics.csv": "d0e4445333b1e39536da984243e36eca8bb8109531749403f0d1768daa1c3081",
    "results/exploratory_features/representation_external_metrics.csv": "56d70b906a26714271407c1ed2b337b1044c4a556598f4dd761107da210b364a",
    "results/exploratory_features/random_panel_genes.csv": "c2c4de53661704000b86ecd500cbc76794356acae83d51b9f8351439ec19a07f",
    "results/exploratory_features/representation_external_predictions.csv": "cb2667bba51b442471bc49572033d629af41bb5a5385eeec09f80bceb8e20390",
    "results/exploratory_features/feature_stability.csv": "2b99d0e621d518921df7acda95f2534a8df3485c100f5f1407bf4200d8688ed1",
    "results/exploratory_features/primary_fold_features.csv": "cd3631734f6e058e28ab406378092864db3d5062cc24bf95e85485ad9218bcaa",
    "results/exploratory_features/feature_jaccard.csv": "8892558851ec2f6b6186e0c6e5cd19ec9544f03b82413116f81b27ee8d457bc0",
    "results/frozen_primary_coefficients.csv": "5085494a1bf8613a0622b46459b3be6a8720d7b8c382ecf17a44e3e55e568bc6",
    "results/exploratory_threshold/score_geometry_samples.csv": "b1bdc4afb9207e68a3e3af5304f9a735c9b6744f6c8defa8f6ee47a867676cc2",
    "results/exploratory_threshold/class_logit_decomposition.csv": "46a5d65205e3172afcb42c187ac346461f82d181f1e183dfbbf7c829d7dc5cca",
    "results/exploratory_threshold/mean_feature_contributions.csv": "76a907b8023b2f11ec9c99517b98a839a01d3f4e3d92e8bfe63b0165789a147c",
    "results/exploratory_threshold/top20_source_coefficient_genes.csv": "77f403308d4586798d0dd722b21bcb8c4e7c5dfe7aa059be27a43ab6aa01d843",
    "results/exploratory_threshold/threshold_rules.csv": "ccd8cef5a98d0dc8d42e4e1305441efee67cc00d013bff0fe993d584050816bd",
    "results/exploratory_threshold/evaluation_metrics.csv": "aa9f86b018de6988a7cc2b00986be2859ef5324ad693be693aeba6f2d7f0e041",
    "results/exploratory_threshold/threshold_response_curves.csv": "fb7b89ddf43ff5fe663c2f4f8031efbd05a466e844066fe8832031fa33a5075e",
    "results/exploratory_threshold/paired_five_rule_sign_map.csv": "c1d86c2f17329fcfd31ee519e542383be71b6ac6d5817f744e82a8646fc06221",
    "results/exploratory_threshold/paired_deletion_influence.csv": "e79eee40606f75881de181ebe1f3adac929b8af1d00607ac7d63e145b5818a8a",
    "results/exploratory_threshold/histology_deletion_influence.csv": "a62f7a284071af50118dba999811736a3546a6d6559e4af1f40d1b1dd7130df1",
    "results/exploratory_threshold/paired_feature_logit_differences.csv": "73063d2a6265e17f9b484a6ed8e8d7161ca14128c7e93e5d05c6a17fc1871c2d",
    "results/exploratory_threshold/paired_primary_margins.csv": "17325240f54b57d419908d7b2f3d3bc94f9183d9959a37e346208d23afc692c4",
    "results/primary_predictions.csv": "4eaa723feff88c538860579748bd39927e7e0dc3a1aeec156917196d34d28d6e",
    "results/exploratory_display/source_score_stability.csv": "8e65c340d7e243dddc3697f45049595c9d8bab966c3af6a95934f85be55819bf"
  },
  "figures": {
    "Figure_1.pdf": {
      "bytes": 33295,
      "sha256": "c3a4e7a896e3c0b8d42d62ab279b528b365e71b47e9f9768b0aa8e2407f2460b"
    },
    "Figure_1.svg": {
      "bytes": 57177,
      "sha256": "0ceb88b0d497b89a21e209bb1fc2bfe730c71ddb7730803e980a4ca3eaff4fcd"
    },
    "Figure_1.png": {
      "bytes": 333464,
      "sha256": "d4ff72abe8115c51d5660316ee6cc40c2fe946d0e8a591a11db730b78b341ebf"
    },
    "Figure_2.pdf": {
      "bytes": 32299,
      "sha256": "ba62561a66b093b0d768da375ec0b5e7baa5597f7ceb852b165459ae39dade8f"
    },
    "Figure_2.svg": {
      "bytes": 52920,
      "sha256": "03341d88b6168b488903cfa4c0f9afb4033fddeeb6afca32ff89f2440878db2e"
    },
    "Figure_2.png": {
      "bytes": 257789,
      "sha256": "9b66cedc148d165ae50797ad096b030c45f4392808bec2f39bfa4fc61be17287"
    },
    "Figure_3.pdf": {
      "bytes": 33471,
      "sha256": "1830c486347cda13d14274bcea05f8669927a5f1722ed01ad84504bd0477336f"
    },
    "Figure_3.svg": {
      "bytes": 49805,
      "sha256": "7d8d5381ffbd2e426813a8d2afc6cbf2cf86dd875fa5be8e685ac8f748a4132a"
    },
    "Figure_3.png": {
      "bytes": 286597,
      "sha256": "66763d222466a09697716bba3e6cd40b4703cf2bcf1733f90b2b071ed7bfcff1"
    },
    "Figure_4.pdf": {
      "bytes": 44598,
      "sha256": "1c4dd389f7c646eb13a17b5aa086ef599239feba5db9e1ac5facf3981dc4c13c"
    },
    "Figure_4.svg": {
      "bytes": 88999,
      "sha256": "d8d89f0fd4f9aabc21103bf18f5cce5f76c29872e07d6d5180ce5bc75deec883"
    },
    "Figure_4.png": {
      "bytes": 414155,
      "sha256": "344fee470ca84f77a9aa3334e557ea45682396cf44483757d6d5da5d3e523d4a"
    },
    "Figure_5.pdf": {
      "bytes": 28957,
      "sha256": "3fb9b2ffc56d8f9ce2d76395cb14238a190f22323afd096ead99bd3a97bab15a"
    },
    "Figure_5.svg": {
      "bytes": 47275,
      "sha256": "f60b4015dbc04bb2d25d7ff3e0f48eaa405037bcef15d9ec4ba677f03f039c9e"
    },
    "Figure_5.png": {
      "bytes": 234613,
      "sha256": "e6c16a5da1a7d8cfe4cea7a2721ebcdfdff44ed86632550f747f77b403ba79e3"
    },
    "Figure_6.pdf": {
      "bytes": 32808,
      "sha256": "f0ed1986a97f859077a6c9b6b1823b92c05d059fe46173f18fe19bba36e5a315"
    },
    "Figure_6.svg": {
      "bytes": 68422,
      "sha256": "4f2d6ebe58222bff9545279c999d76fc6fc5c8f8f2e6bd8c304e4bae28ad626e"
    },
    "Figure_6.png": {
      "bytes": 322929,
      "sha256": "65a3b753e6fa368719c300d1bed64869958205309fee90319d82ead832d2fd50"
    },
    "Figure_7.pdf": {
      "bytes": 39564,
      "sha256": "cadc0ae9fbee61fb405d31d50fea2e0eeae9afd9ccb4a11fe23a0c2a224d8c80"
    },
    "Figure_7.svg": {
      "bytes": 63855,
      "sha256": "55c5277de8193677054e1d55d30a19174455055bfe2b6c72e1c1e42bbd8084c9"
    },
    "Figure_7.png": {
      "bytes": 394411,
      "sha256": "caccf803d41daba7800551f125b6a099624a956958b03c0aaa49358d36c01225"
    },
    "Figure_8.pdf": {
      "bytes": 38245,
      "sha256": "ac6be6c2047f6248cc9324586ad7de6a7fef4f205fa471654f7182e4c4a61662"
    },
    "Figure_8.svg": {
      "bytes": 65690,
      "sha256": "d75f0bcebf69d4e2a8dc6fc9d69a184ec28bf8e0d4a79944c2f8062169f1b567"
    },
    "Figure_8.png": {
      "bytes": 378037,
      "sha256": "e1f816fd80d8979fcf962970c403ac90c9ee6ece3d6e34b8db1d463a09e5502d"
    },
    "Figure_9.pdf": {
      "bytes": 45714,
      "sha256": "0c057a516fde4396ded7518963fe60ba7b2037828ec51d6b0418bf6d687a7d6e"
    },
    "Figure_9.svg": {
      "bytes": 98462,
      "sha256": "e75476328b2d962659bc3eeceeb069f53d97a7565a4fa2ef88bfe04042827b94"
    },
    "Figure_9.png": {
      "bytes": 334930,
      "sha256": "9eb9a73c13154cec5a9ae16cee7d01f63fd2086cf67d658976f2d129d623fc57"
    },
    "Figure_10.pdf": {
      "bytes": 32205,
      "sha256": "c8d6b89d96b9df2b7cba97e6a512e33f96c037293c1f1dee98e1d0fadd024b48"
    },
    "Figure_10.svg": {
      "bytes": 72747,
      "sha256": "785e8c82938b7a7dca12fd374f62b0d96d58b2a0b22989d7e900a2ef4a7ca50e"
    },
    "Figure_10.png": {
      "bytes": 365147,
      "sha256": "646c68351d94925f0dd403d4644d714f22590fa82ac2b37dc1c6cab5891ef3c7"
    },
    "Figure_11.pdf": {
      "bytes": 44133,
      "sha256": "ecb69562f7969255a0d2cdfcfdcd4f175dd67a10e0228349d5d8e9c937eed54a"
    },
    "Figure_11.svg": {
      "bytes": 97282,
      "sha256": "f19e51157d1cc97a25a6c3b9d63a22736f6ba2a5d4a1357210f96f5278e2c5a6"
    },
    "Figure_11.png": {
      "bytes": 363613,
      "sha256": "10b4c9de353a369601e965d4ca7891700a9ec2dcccbc6af0dd7e409cb468645c"
    },
    "Figure_S1.pdf": {
      "bytes": 25848,
      "sha256": "3de07b6a6b143856e3493fd24f0d1bef5aa4052990dcb0c2ff11a7e7f3d65545"
    },
    "Figure_S1.svg": {
      "bytes": 80127,
      "sha256": "33ccb317ef94b160367ae89e9c9625f00ef470ab2ea972e90a66f8e9748cee64"
    },
    "Figure_S1.png": {
      "bytes": 222310,
      "sha256": "956c2a6a33c1d4124ffb6939cc4cf2830db4aeaf517a7891801f0f8733f4e85a"
    },
    "Figure_S2.pdf": {
      "bytes": 28983,
      "sha256": "48e092f2d182288e2bc97b2c4fce8eff5686e715516e6b3146a31c249dc459b9"
    },
    "Figure_S2.svg": {
      "bytes": 54843,
      "sha256": "55694b07e423108351fa55f81562cff4f9d17cd5f5ad8fcfe2f75321065a1575"
    },
    "Figure_S2.png": {
      "bytes": 172492,
      "sha256": "1be4be88392b9e54b14e4e2ac845a5095d226b9abf30e4d4b39783258f8ac142"
    }
  },
  "main_figures": 11,
  "main_panels": 46,
  "supplementary_figures": 2,
  "supplementary_panels": 11,
  "note": "Figures1-6 retain original analyses; Figures7-11 are explicitly post-result exploratory analyses. Supplementary displays show original saved score variation.",
  "caption_sha256": {
    "figure_captions.json": "2e0a5425afc20ff53287c9be74a3989921410d1862f4f7af3b36ea6f11b70073",
    "supplement_extension_captions.json": "a12169e354406d91aef8cfea000ea3b2acb92ec32968f2c11054426878b64be7"
  }
}
```
