## Supplementary material for "Anatomical comparison populations and threshold transport in vascular transcriptomic classification": Reproducibility archive: code, provenance and results: figure_qa.json

```
{
  "unit_counts_verified": true,
  "all_primary_external_scores_below_half": true,
  "no_outside_canvas_text": true,
  "visual_review": "Each figure visually inspected during iterative rendering; corrected title clipping, paired-design box text, table headers, tick overlap and legend placement.",
  "files": [
    {
      "figure": 1,
      "pdf_pages": 1,
      "pdf_width_cm": 17.0,
      "png_pixels": [
        2007,
        1920
      ],
      "png_dpi": [
        299.9994,
        299.9994
      ]
    },
    {
      "figure": 2,
      "pdf_pages": 1,
      "pdf_width_cm": 17.0,
      "png_pixels": [
        2007,
        1920
      ],
      "png_dpi": [
        299.9994,
        299.9994
      ]
    },
    {
      "figure": 3,
      "pdf_pages": 1,
      "pdf_width_cm": 17.0,
      "png_pixels": [
        2007,
        1920
      ],
      "png_dpi": [
        299.9994,
        299.9994
      ]
    },
    {
      "figure": 4,
      "pdf_pages": 1,
      "pdf_width_cm": 17.0,
      "png_pixels": [
        2007,
        2550
      ],
      "png_dpi": [
        299.9994,
        299.9994
      ]
    },
    {
      "figure": 5,
      "pdf_pages": 1,
      "pdf_width_cm": 17.0,
      "png_pixels": [
        2007,
        1920
      ],
      "png_dpi": [
        299.9994,
        299.9994
      ]
    },
    {
      "figure": 6,
      "pdf_pages": 1,
      "pdf_width_cm": 17.0,
      "png_pixels": [
        2007,
        2550
      ],
      "png_dpi": [
        299.9994,
        299.9994
      ]
    }
  ]
}
```
