## Supplementary material for "Anatomical comparison populations and threshold transport in vascular transcriptomic classification": Reproducibility archive: code, provenance and results: render_bounds_checks.json

```
[
  {
    "figure": "Figure_1",
    "text_outside_canvas": []
  },
  {
    "figure": "Figure_2",
    "text_outside_canvas": []
  },
  {
    "figure": "Figure_3",
    "text_outside_canvas": []
  },
  {
    "figure": "Figure_4",
    "text_outside_canvas": []
  },
  {
    "figure": "Figure_5",
    "text_outside_canvas": []
  },
  {
    "figure": "Figure_6",
    "text_outside_canvas": []
  }
]
```
