## Supplementary material for "Anatomical comparison populations and threshold transport in vascular transcriptomic classification": Reproducibility archive: code, provenance and results: supplement_extension_provenance.json

```
{
  "input_sha256": {
    "results/primary_pair_cells.csv": "0bdb99450bc79e140a95a54d1542de41799a5e0d1057b3c906e7d06e3f32832f",
    "results/primary_predictions.csv": "4eaa723feff88c538860579748bd39927e7e0dc3a1aeec156917196d34d28d6e",
    "results/primary_analysis_units.csv": "5f2831c68bbee2f2ec620e3dcaad666119f544e3daf66c59a4842580c11f5f30"
  },
  "output_sha256": {
    "Figure_S1.pdf": "3de07b6a6b143856e3493fd24f0d1bef5aa4052990dcb0c2ff11a7e7f3d65545",
    "Figure_S1.svg": "33ccb317ef94b160367ae89e9c9625f00ef470ab2ea972e90a66f8e9748cee64",
    "Figure_S1.png": "956c2a6a33c1d4124ffb6939cc4cf2830db4aeaf517a7891801f0f8733f4e85a",
    "Figure_S2.pdf": "48e092f2d182288e2bc97b2c4fce8eff5686e715516e6b3146a31c249dc459b9",
    "Figure_S2.svg": "55694b07e423108351fa55f81562cff4f9d17cd5f5ad8fcfe2f75321065a1575",
    "Figure_S2.png": "1be4be88392b9e54b14e4e2ac845a5095d226b9abf30e4d4b39783258f8ac142"
  },
  "bounds_candidates": [
    {
      "figure": "Figure_S1",
      "outside_candidate_text": []
    },
    {
      "figure": "Figure_S2",
      "outside_candidate_text": [
        "1.2"
      ]
    }
  ]
}
```
