## Supplementary material for "Anatomical comparison populations and threshold transport in vascular transcriptomic classification": Reproducibility archive: code, provenance and results: threshold_extension_provenance.json

```
{
  "script": "code/plot_threshold_extension.py",
  "analysis_status": "Post-result exploratory, not prespecified",
  "input_sha256": {
    "results/exploratory_threshold/score_geometry_samples.csv": "b1bdc4afb9207e68a3e3af5304f9a735c9b6744f6c8defa8f6ee47a867676cc2",
    "results/exploratory_threshold/class_logit_decomposition.csv": "46a5d65205e3172afcb42c187ac346461f82d181f1e183dfbbf7c829d7dc5cca",
    "results/exploratory_threshold/mean_feature_contributions.csv": "76a907b8023b2f11ec9c99517b98a839a01d3f4e3d92e8bfe63b0165789a147c",
    "results/exploratory_threshold/top20_source_coefficient_genes.csv": "77f403308d4586798d0dd722b21bcb8c4e7c5dfe7aa059be27a43ab6aa01d843",
    "results/exploratory_threshold/threshold_rules.csv": "ccd8cef5a98d0dc8d42e4e1305441efee67cc00d013bff0fe993d584050816bd",
    "results/exploratory_threshold/evaluation_metrics.csv": "aa9f86b018de6988a7cc2b00986be2859ef5324ad693be693aeba6f2d7f0e041",
    "results/exploratory_threshold/threshold_response_curves.csv": "fb7b89ddf43ff5fe663c2f4f8031efbd05a466e844066fe8832031fa33a5075e",
    "results/exploratory_threshold/paired_five_rule_sign_map.csv": "c1d86c2f17329fcfd31ee519e542383be71b6ac6d5817f744e82a8646fc06221",
    "results/exploratory_threshold/paired_deletion_influence.csv": "e79eee40606f75881de181ebe1f3adac929b8af1d00607ac7d63e145b5818a8a",
    "results/exploratory_threshold/histology_deletion_influence.csv": "a62f7a284071af50118dba999811736a3546a6d6559e4af1f40d1b1dd7130df1",
    "results/exploratory_threshold/paired_feature_logit_differences.csv": "73063d2a6265e17f9b484a6ed8e8d7161ca14128c7e93e5d05c6a17fc1871c2d",
    "results/exploratory_threshold/paired_primary_margins.csv": "17325240f54b57d419908d7b2f3d3bc94f9183d9959a37e346208d23afc692c4"
  },
  "main_figures": 3,
  "main_panels": 13,
  "font": "DejaVu Sans; minimum8pt at17cm",
  "files": {
    "Figure_9.pdf": {
      "sha256": "0c057a516fde4396ded7518963fe60ba7b2037828ec51d6b0418bf6d687a7d6e",
      "bytes": 45714
    },
    "Figure_9.svg": {
      "sha256": "e75476328b2d962659bc3eeceeb069f53d97a7565a4fa2ef88bfe04042827b94",
      "bytes": 98462
    },
    "Figure_9.png": {
      "sha256": "9eb9a73c13154cec5a9ae16cee7d01f63fd2086cf67d658976f2d129d623fc57",
      "bytes": 334930
    },
    "Figure_10.pdf": {
      "sha256": "c8d6b89d96b9df2b7cba97e6a512e33f96c037293c1f1dee98e1d0fadd024b48",
      "bytes": 32205
    },
    "Figure_10.svg": {
      "sha256": "785e8c82938b7a7dca12fd374f62b0d96d58b2a0b22989d7e900a2ef4a7ca50e",
      "bytes": 72747
    },
    "Figure_10.png": {
      "sha256": "646c68351d94925f0dd403d4644d714f22590fa82ac2b37dc1c6cab5891ef3c7",
      "bytes": 365147
    },
    "Figure_11.pdf": {
      "sha256": "ecb69562f7969255a0d2cdfcfdcd4f175dd67a10e0228349d5d8e9c937eed54a",
      "bytes": 44133
    },
    "Figure_11.svg": {
      "sha256": "f19e51157d1cc97a25a6c3b9d63a22736f6ba2a5d4a1357210f96f5278e2c5a6",
      "bytes": 97282
    },
    "Figure_11.png": {
      "sha256": "10b4c9de353a369601e965d4ca7891700a9ec2dcccbc6af0dd7e409cb468645c",
      "bytes": 363613
    }
  }
}
```
