## Supplementary material for "Anatomical comparison populations and threshold transport in vascular transcriptomic classification": Reproducibility archive: code, provenance and results: threshold_extension_qa.json

```
[
  {
    "figure": 9,
    "pdf_pages": 1,
    "minimum_text_size_pt": 8.0,
    "matplotlib_outside_canvas": [],
    "pdf_outside_text": []
  },
  {
    "figure": 10,
    "pdf_pages": 1,
    "minimum_text_size_pt": 8.0,
    "matplotlib_outside_canvas": [],
    "pdf_outside_text": []
  },
  {
    "figure": 11,
    "pdf_pages": 1,
    "minimum_text_size_pt": 8.0,
    "matplotlib_outside_canvas": [],
    "pdf_outside_text": []
  }
]
```
