## Supplementary material for "Anatomical comparison populations and threshold transport in vascular transcriptomic classification": Reproducibility archive: code, provenance and results: analysis_protocol_v1.txt

```
VascTransport analysis protocol v1; recorded 2026-10-25 before expression fitting in this project.

STATUS AND EXPOSURE
This is a time-stamped internal analysis plan, NOT a registration. The matrices were downloaded in an earlier project. Their metadata, original publications and several secondary published results were inspected before this plan. GSE43292 was previously used for descriptive eight-module contrasts in VascFlux-GEO, medRxiv submission MEDRXIV/2026/366405. This study does not reuse those results or claim the cohort was untouched. No new-study expression-model outcome has been inspected at protocol creation.

CANDIDATES AND CHOICE
1. Ordinary multi-bed atherosclerosis gene discovery: easy/public/low compute, but extensively precedented; rejected as main question.
2. Anatomical comparison-population and identity audit: exact interpretable estimands, public datasets, low/moderate compute; selected.
3. Pure control-definition transport benchmark: paired validation is valuable but platform/recruitment/processing changes confound attribution; secondary stress test only.

PRIMARY QUESTION
Does pooled donor-versus-atherosclerotic tissue discrimination depend materially on the anatomical composition of case-control comparisons? For the SAME scoring model on a held-out fold define A_ab as the fraction of case-bed a/control-bed b score pairs correctly ordered (ties receive 0.5). Pooled AUROC is the exact sum of these nine cell AUROCs weighted by their pair counts. Primary contrast delta_mix = pooled AUROC - mean of the three within-bed diagonal AUROCs. A secondary reweighting grid varies case and control bed proportions independently over the 0.1 simplex; its extremes describe these observed tissue groups, not a new population. Strong stable diagonal discrimination with a narrow range counts against composition sensitivity. Do not infer equivalence from non-significance or causally attribute differences to anatomy.

INPUTS AND UNITS
GSE100927: 104 deposited arrays, 69 disease/35 control; original expression methods report 96 arteries. Nine repeated full post-colon specimen labels yield 95 distinct label groups. Patient-level identities are unavailable. Primary conservative convention: median gene values within full post-colon label groups; these are LABEL GROUPS, not verified patients/replicates. Report full denominators and evaluate alternatives. Primary folds stratify the 6 bed-by-status cells. No label group crosses a fold. Cross-bed numeric suffixes alone do NOT establish shared donor identity. GSE43292: 64 tissues from 32 paired hypertensive endarterectomy patients; plaque versus macroscopically intact Stary I/II tissue. GSE28829: 29 autopsy carotid specimens, advanced versus early histology; donor count not established in deposited metadata. No summing heterogeneous datasets into independent-patient total.

PREPROCESSING
Use official processed matrices, not raw files. Depositors used all-array normalization, so secondary train-only operations do not establish raw-data prospective inductive preprocessing. Parse complete official platform tables. Retain probes with one unambiguous gene symbol, aggregate median probe expression per gene per sample. Vocabulary = intersect unambiguous symbols across the three platform annotations and matrix probe availability, without consulting target expression distributions or outcomes. Primary representation: within-sample fractional gene ranks in this common vocabulary; missing ranks fixed to 0.5. No cohort pooling, target fitting, ComBat or external calibration. Secondary native expression: log2(x+1) only if the matrix 99th percentile >100; gene centering/scaling trained on source fold only. Identity aggregation occurs before splitting as a conservative analysis convention.

MODELS (NO TEST-SET SELECTION)
Fixed competitive specifications, not an optimized ranking contest:
- Prevalence intercept.
- Bed-and-sex logistic regression: anatomical/demographic control in mixed-bed folds only.
- C1QA/C1QC mean within-sample ranks: retrospective literature panel, previously selected using these cohorts; not independent confirmation.
- Wu panel (ADAP2, CSF3R, FABP5, ITGAX, MYOC, SPP1), train-scaled L2 logistic C=0.1: retrospective literature control.
- Top-200 standardized mean-difference features, train-scaled L2 logistic C=0.1: prespecified PRIMARY model.
- Same top-200 features, signed mean standardized centroid: simple baseline.
- Same top-200 features, random forest 300 trees/max_depth=3/min_samples_leaf=3/max_features=sqrt, class_weight=balanced.
All feature ranking and scaling fit on training fold only; equal class weights for logistic models. Primary hyperparameters are fixed a priori. Sensitivity specs: top-50/top-500; C=0.01/C=1; native expression; exclude all ambiguous-label records; retain all104 arrays with full-label groups kept together; and conservative possible-shared-control suffix groups. No best external model selected for abstract.

VALIDATION AND STATISTICS
Primary mixed-bed evaluation: 10 repeated stratified three-fold splits, seed 20261025+r. Nine-cell and pooled decompositions computed WITHIN each held-out fold under its single frozen model, never by comparing scores from independently trained folds. Average fold statistics equally within repetition; report mean and range over 10 repetitions as split sensitivity, not 30 independent studies or confidence intervals. Save all predictions/fold assignments. Also provide subjectwise averaged cross-fitted probabilities descriptively and explicitly distinguish their pooled AUROC.
Anatomical transport: three leave-one-bed-out models and six directional single-source-bed models, each evaluated separately in the held-out bed, with source-only training. Conservative shared-control numeric suffix purging is an uncertainty scenario, not authenticated donor linkage.
External stress tests: freeze the full source primary model, then score GSE43292 and GSE28829. Report AUROC, PR-AUC, threshold=0.5 balanced accuracy, sensitivity, specificity, and Brier score as technical score diagnostics in selected samples, never population risk calibration. For GSE43292 primary external statistic is within-patient plaque>intact concordance and paired score differences. Patient bootstrap 2000 resamples; GSE28829 specimen bootstrap stratified by class, with unresolved donor dependence limitation. Conditional fixed-score bootstrap intervals do not include training/model-selection/annotation uncertainty. For pair concordance report exact binomial interval if no ties, otherwise bootstrap.
Negative controls: 99 within-bed label permutations and 99 unrestricted permutations, rerun train-only selection/scaling/primary fit on the first fixed three-fold scheme. Labels permuted at conservative label-group unit. Fold stratification regenerated for each permutation. This is a pipeline-null diagnostic, not a p-value for anatomical transport. Repeat complete primary pipeline on 30 stratified 80% subsets as stability analysis; its range is not a confidence interval.
Identity audit: list all ambiguous full labels, source prefixes, sex, bed and pairwise profile correlation. Correlation may support similarity but cannot authenticate a donor. Discard-all-ambiguous sensitivity has 86 arrays if nine groups are all pairs; verify exact count in metadata.

OUTPUTS
Main figures proposed (subject to real information content): cohort/estimand schematic; sample-identity audit; full-model comparison and pair-population decomposition; anatomical transport; paired external stress test; perturbation/negative-control/identity robustness. Additional figures only where substantively useful. All statistical figures generated from saved result tables; no decorative panels to meet a count. Save SVG/PDF/PNG and editable plotting code. No agent, reinforcement-learning, clinical benefit or causal device-effect claim.

AUTHOR/LICENCE AND CITATIONS
User confirmed author order/equal-first/correspondence/affiliations as previous study and CC BY4.0; individual contributions, funding applicability, conflicts/ethics and all-author approval must be checked for this study after draft. Final submission requires user review. Use 3-4 relevant lingsenyou.com sources for explicitly conceptual rationale/translation boundaries, not empirical validation. Retain exact mandatory AI declaration once and factual additional Methods disclosure for actual AI assistance.

DEVIATIONS
Append dated amendments before new dependent analyses. Analyses added after results are exploratory. Null, positive and ambiguous findings all retained.
```
