## Supplementary material for "Anatomical comparison populations and threshold transport in vascular transcriptomic classification": Reproducibility archive: code, provenance and results: RELEASE_MANIFEST.json

```
{
  "created_utc": "2026-10-30T00:04:55.533592+00:00",
  "version": "V2 exploratory figure expansion",
  "kind": "Compact reproducibility code, outputs and documents; six official inputs reacquired online",
  "status": "Submission materials; this archive does not establish submission acceptance or public posting",
  "figure_inventory": {
    "main_figures": 11,
    "main_panels": 46,
    "supplementary_figures": 2,
    "supplementary_panels": 11
  },
  "license_note": "CC BY 4.0 authorized for manuscript; original public data retain source conditions. This archive does not relicense third-party material.",
  "excluded": "Third-party article full texts, private author correspondence/authorization, credentials, unrelated projects, caches and benchmark source PDFs.",
  "cache_policy": "No serialized Python or array caches are included. Run code/acquire.py to download and verify the six omitted official source inputs, then code/prepare.py to regenerate rank/native matrices locally.",
  "official_input_distribution": "Six large official GEO expression/platform files are omitted. Their exact URLs, byte sizes and SHA256 hashes are retained in evidence/expected_inputs_v1.json; online acquisition is required in a fresh extraction.",
  "metadata_transformation": "Noncorresponding author emails and internal authorization fields excluded from packaged author_metadata.json; local portal record is unchanged.",
  "files": {
    "README.txt": {
      "bytes": 14606,
      "sha256": "ded1f71e274c3a6474fc1b8186af937cca199fe7a9c0e291105030c500952498"
    },
    "code/acquire.py": {
      "bytes": 4757,
      "sha256": "6e4add8c78ec5ea288db12e237c05ee930017a6dc0c118a022e143eceb32b808"
    },
    "code/analyze.py": {
      "bytes": 15643,
      "sha256": "35d05876fafe646844cbda8e870ffe2b4004a67eae19aa14333ecc4fd41bfcdc"
    },
    "code/assemble.py": {
      "bytes": 8851,
      "sha256": "c5731c8bdbce5b5f74151ff0fb97f58f779d6b352c14d97cb8020e95af2a704e"
    },
    "code/assemble_figure_catalog.py": {
      "bytes": 2544,
      "sha256": "4391486d861d83454dcaabd94337a4589f68169d3346f7f384b14e5e95302694"
    },
    "code/build_exploratory_supplement.py": {
      "bytes": 11502,
      "sha256": "641bd0c2d3622952a195dcb079cc5805c4ba66a822f8ab667b04bcc30e6c13e1"
    },
    "code/build_supplement.py": {
      "bytes": 32153,
      "sha256": "828b2ba5261f19e40460943f79045b399f4b0510d246d360a9fe9c9882e7c51c"
    },
    "code/check_paired_bootstrap.py": {
      "bytes": 3896,
      "sha256": "281fd7ab55f1ad66557f3b5051bc37a4a638bbedcd7ca8ed1363ef9d173f75e9"
    },
    "code/explore_feature_dependence.py": {
      "bytes": 8978,
      "sha256": "43d10e9643040ea4c54e03d3fbd3300b433e0131d46a30b8be67905c0f812cfc"
    },
    "code/explore_threshold_shift.py": {
      "bytes": 21259,
      "sha256": "8e1b5227f51fae4df517086190292c51e0e16bef82fb0fb967ed28c9f29bceeb"
    },
    "code/export_descriptive_scores.py": {
      "bytes": 8432,
      "sha256": "a3dc9bf006de0de8bba821fa6798807674d2be0c1360fa892f26de6919159ae5"
    },
    "code/metadata.py": {
      "bytes": 1278,
      "sha256": "655ed4800e7c4be2b1429d8b29ce98f45a6c0bd7001961046c16fe9eb223408d"
    },
    "code/package_release.py": {
      "bytes": 18098,
      "sha256": "b7a646988053009d4c38d34594b067d54b9245cdfb30b808df92ff6da3e88c53"
    },
    "code/plot_feature_extension.py": {
      "bytes": 20956,
      "sha256": "96cd85328f6b478ed9e0625681b765b6e2735bf06a92b6fecbabfa4bb299a878"
    },
    "code/plot_figures.py": {
      "bytes": 31481,
      "sha256": "e740a1e671af368974cad50281dc664297ca32a52ceb2e3c645b74c3cf7b2e19"
    },
    "code/plot_supplement_extension.py": {
      "bytes": 7881,
      "sha256": "f0ac66620fb8f8dce090cc597d14f62ab62dbfe6a3c2ca4305d904a3f26ca2af"
    },
    "code/plot_threshold_extension.py": {
      "bytes": 22523,
      "sha256": "2edb6ff0cd0864cd23c3520dcd9233002c72c9be017819659eeff8ede8375c1f"
    },
    "code/prepare.py": {
      "bytes": 4273,
      "sha256": "e081f477d22dfd50aa58bd773068a84c1c64fed4167602db6791cdb40db95017"
    },
    "code/render_review.py": {
      "bytes": 2916,
      "sha256": "c44b843813fd3dfe02f8c18b52c5482e39787f7aa8f67809bfb2de47083b5477"
    },
    "code/validate_exploratory.py": {
      "bytes": 19829,
      "sha256": "5586c5ebcbc0f0c398b3c6b00f0a22d9b8d68b264f7c2a32a2524d172292197c"
    },
    "code/validate_results.py": {
      "bytes": 18599,
      "sha256": "5045d013681cd3ddfd81b79d127a459dfedd8d02a73bfb600fa4b61a10e21676"
    },
    "data/GSE100927_samples.csv": {
      "bytes": 10332,
      "sha256": "f3c6fe1db5a0debe7ae70b5aecaff55ba6c3f9b9f384e0a13382e3fcd469f38f"
    },
    "data/GSE28829_samples.csv": {
      "bytes": 3919,
      "sha256": "cbf8972f92d7635eee4be4a02f48bc06239e693cba36f6e16e6427eb8877e0bc"
    },
    "data/GSE43292_samples.csv": {
      "bytes": 7027,
      "sha256": "1456abb2036a0e7be7937d17c478ccf9cd69216e5eb27fe4e2ec3c5441846092"
    },
    "evidence/GPL17077_unambiguous_mapping.csv": {
      "bytes": 1071436,
      "sha256": "5690f76d96ed04e7857b53d6c768a7f89a82f2d76813f0554a998c5b79b62da2"
    },
    "evidence/GPL570_unambiguous_mapping.csv": {
      "bytes": 811386,
      "sha256": "c4c38e2e91b3ecb4aaac9744106a175667e1b3bf6fe73e0855c0503499c0eb2e"
    },
    "evidence/GPL6244_unambiguous_mapping.csv": {
      "bytes": 355212,
      "sha256": "44f0bbd5c89cb2555be27302c7f19258ece4d154e94512221414a5a68566c8d6"
    },
    "evidence/GSE100927_label_grouping_audit.csv": {
      "bytes": 13609,
      "sha256": "af31da7896ba69df9feea23bbad5c59b829444418fb75cc31926814c4b77c0e4"
    },
    "evidence/GSE100927_repeated_label_groups.json": {
      "bytes": 62448,
      "sha256": "1e47990db2f0d05f969e308a6eff098fa37746b68486f04cacb7e00a530cc8e5"
    },
    "evidence/GSE100927_sample_metadata.json": {
      "bytes": 369464,
      "sha256": "bea8d4049e9e9cf3d1757ca0c1b81d1e11881b312ce97eaf6e2bf753bd511446"
    },
    "evidence/GSE28829_sample_metadata.json": {
      "bytes": 58633,
      "sha256": "e3b7a5a5ed1f9a6882788df390ac693a37db4de423aee42fff81e330bae36951"
    },
    "evidence/GSE43292_sample_metadata.json": {
      "bytes": 152685,
      "sha256": "326cede9c12ebc13e17aa4196d665ca32703ee961a8c758fb7efeb60eba61cbd"
    },
    "evidence/acquisition.json": {
      "bytes": 3249,
      "sha256": "1e6bf4a942816721aba39abd65348d0a1b8a759dfff3ae5ed47236c7b383f3cd"
    },
    "evidence/amendment_01_sha256.json": {
      "bytes": 209,
      "sha256": "b2fc5dff65eb0c86984ccc6b38369e6f32d435f76e891504db145c700d2ae048"
    },
    "evidence/analysis_environment_original.json": {
      "bytes": 447,
      "sha256": "859f7eef40ca9044ecad03b6602fd560ec19749cb81e9cd5410b4e9f9a0848c3"
    },
    "evidence/analysis_main.log": {
      "bytes": 1317,
      "sha256": "e19028df692e4029cc3467a2f9279bf4771bee96f5e75db790f5da229d14b18c"
    },
    "evidence/analysis_robust.log": {
      "bytes": 5220,
      "sha256": "f23fe1bb8248a1e02d3d5b0027eba006cd53a7c40d9c74a222b39713182fb745"
    },
    "evidence/citations/recommended_team_references.bib": {
      "bytes": 2383,
      "sha256": "c64c510b3aeeda977af3528d199c6152369e9abd25898f7b95b02f7774fce9f2"
    },
    "evidence/common_gene_vocabulary.txt": {
      "bytes": 113451,
      "sha256": "c7a6af0ef8f9e5197e1fe72a99e2ad1bcda0ce3ac0e2a3d61ed16f06798bea23"
    },
    "evidence/dataset_registry.csv": {
      "bytes": 6067,
      "sha256": "588a63d927ee6b22317f8a506ae134f17c47ad68dc93dac39288bdba1137d7b0"
    },
    "evidence/dataset_registry.json": {
      "bytes": 8043,
      "sha256": "cbaffbc26bf47b9746c2feba601230ab66fce24dfe59c2cbf8933f2cb55a246f"
    },
    "evidence/descriptive_mean_crossfit_export_audit.json": {
      "bytes": 5650,
      "sha256": "884e9c7a7d2d7835dee6f934e511cad78a80c04d1c49e5d5e79c58e299b7d91b"
    },
    "evidence/environment.json": {
      "bytes": 447,
      "sha256": "859f7eef40ca9044ecad03b6602fd560ec19749cb81e9cd5410b4e9f9a0848c3"
    },
    "evidence/expected_inputs_v1.json": {
      "bytes": 3249,
      "sha256": "1e6bf4a942816721aba39abd65348d0a1b8a759dfff3ae5ed47236c7b383f3cd"
    },
    "evidence/figure_revision_20261026/exploratory_supplement_audit.json": {
      "bytes": 1182,
      "sha256": "705c2c142404d1b815da08c2e89aa5d31ac4d794d76a21a7d7ebfcdf3ff1fe6d"
    },
    "evidence/figure_revision_20261026/feature_analysis_audit.json": {
      "bytes": 6762,
      "sha256": "cde02d354ddfec4816adc4edd5ee23aadec2f596919a1b550408a53e2d5c139a"
    },
    "evidence/figure_revision_20261026/independent_extension_validation.json": {
      "bytes": 6097,
      "sha256": "b22caed4f3af4adaa4f1d3e4068f5a304d42b394d8349527c8da4569548256d1"
    },
    "evidence/figure_revision_20261026/pre_expansion/manifest.json": {
      "bytes": 5662,
      "sha256": "0f39db2efb61ba996ed946a54a216f56961321c8becddc6f9a699019c27febf2"
    },
    "evidence/figure_revision_20261026/threshold_analysis_audit.json": {
      "bytes": 8963,
      "sha256": "d415f941267f9c8f8f23250489443ba9440d6667936c2c7e7db9e12d2019fd76"
    },
    "evidence/independent_reference_full_author_overlap_audit.json": {
      "bytes": 3089,
      "sha256": "282d3f0136802de7aef9061e177961c3284db79f9271bf46d8cdd3cf114743e4"
    },
    "evidence/independent_references_verified.bib": {
      "bytes": 8452,
      "sha256": "7033923aa18acf1db1fa5abc2a5f6fedcd8d11c8b55317033395348da69ad1c4"
    },
    "evidence/independent_references_verified.json": {
      "bytes": 47279,
      "sha256": "eecf09e529d81fd4cd7765d54172e605d40141d39ab683a39a0bd950f1cb62e1"
    },
    "evidence/independent_saved_results_validation.json": {
      "bytes": 9859,
      "sha256": "2f9c19e143845371ec521d759ee998b7d2530a8c8df7328b4fb420b67f6e3bd6"
    },
    "evidence/preprocessing_qc.json": {
      "bytes": 1128,
      "sha256": "2b5358765c325601edfc9dbca3bd0c79ac23c11906c573e7f10d1b19529ad84a"
    },
    "evidence/protocol_freeze_sha256.json": {
      "bytes": 206,
      "sha256": "5d56e3a2cf60a5e959cbd39606ed8a70fa1510894a4c4b41262a01f6cefa45c1"
    },
    "evidence/revision05_bootstrap_checks.json": {
      "bytes": 5593,
      "sha256": "025db9906c9edf37df71c063de604571b9106694f1941ec0a930866da82ff49b"
    },
    "figures/Figure_1.pdf": {
      "bytes": 33295,
      "sha256": "c3a4e7a896e3c0b8d42d62ab279b528b365e71b47e9f9768b0aa8e2407f2460b"
    },
    "figures/Figure_1.png": {
      "bytes": 333464,
      "sha256": "d4ff72abe8115c51d5660316ee6cc40c2fe946d0e8a591a11db730b78b341ebf"
    },
    "figures/Figure_1.svg": {
      "bytes": 57177,
      "sha256": "0ceb88b0d497b89a21e209bb1fc2bfe730c71ddb7730803e980a4ca3eaff4fcd"
    },
    "figures/Figure_10.pdf": {
      "bytes": 32205,
      "sha256": "c8d6b89d96b9df2b7cba97e6a512e33f96c037293c1f1dee98e1d0fadd024b48"
    },
    "figures/Figure_10.png": {
      "bytes": 365147,
      "sha256": "646c68351d94925f0dd403d4644d714f22590fa82ac2b37dc1c6cab5891ef3c7"
    },
    "figures/Figure_10.svg": {
      "bytes": 72747,
      "sha256": "785e8c82938b7a7dca12fd374f62b0d96d58b2a0b22989d7e900a2ef4a7ca50e"
    },
    "figures/Figure_11.pdf": {
      "bytes": 44133,
      "sha256": "ecb69562f7969255a0d2cdfcfdcd4f175dd67a10e0228349d5d8e9c937eed54a"
    },
    "figures/Figure_11.png": {
      "bytes": 363613,
      "sha256": "10b4c9de353a369601e965d4ca7891700a9ec2dcccbc6af0dd7e409cb468645c"
    },
    "figures/Figure_11.svg": {
      "bytes": 97282,
      "sha256": "f19e51157d1cc97a25a6c3b9d63a22736f6ba2a5d4a1357210f96f5278e2c5a6"
    },
    "figures/Figure_2.pdf": {
      "bytes": 32299,
      "sha256": "ba62561a66b093b0d768da375ec0b5e7baa5597f7ceb852b165459ae39dade8f"
    },
    "figures/Figure_2.png": {
      "bytes": 257789,
      "sha256": "9b66cedc148d165ae50797ad096b030c45f4392808bec2f39bfa4fc61be17287"
    },
    "figures/Figure_2.svg": {
      "bytes": 52920,
      "sha256": "03341d88b6168b488903cfa4c0f9afb4033fddeeb6afca32ff89f2440878db2e"
    },
    "figures/Figure_3.pdf": {
      "bytes": 33471,
      "sha256": "1830c486347cda13d14274bcea05f8669927a5f1722ed01ad84504bd0477336f"
    },
    "figures/Figure_3.png": {
      "bytes": 286597,
      "sha256": "66763d222466a09697716bba3e6cd40b4703cf2bcf1733f90b2b071ed7bfcff1"
    },
    "figures/Figure_3.svg": {
      "bytes": 49805,
      "sha256": "7d8d5381ffbd2e426813a8d2afc6cbf2cf86dd875fa5be8e685ac8f748a4132a"
    },
    "figures/Figure_4.pdf": {
      "bytes": 44598,
      "sha256": "1c4dd389f7c646eb13a17b5aa086ef599239feba5db9e1ac5facf3981dc4c13c"
    },
    "figures/Figure_4.png": {
      "bytes": 414155,
      "sha256": "344fee470ca84f77a9aa3334e557ea45682396cf44483757d6d5da5d3e523d4a"
    },
    "figures/Figure_4.svg": {
      "bytes": 88999,
      "sha256": "d8d89f0fd4f9aabc21103bf18f5cce5f76c29872e07d6d5180ce5bc75deec883"
    },
    "figures/Figure_5.pdf": {
      "bytes": 28957,
      "sha256": "3fb9b2ffc56d8f9ce2d76395cb14238a190f22323afd096ead99bd3a97bab15a"
    },
    "figures/Figure_5.png": {
      "bytes": 234613,
      "sha256": "e6c16a5da1a7d8cfe4cea7a2721ebcdfdff44ed86632550f747f77b403ba79e3"
    },
    "figures/Figure_5.svg": {
      "bytes": 47275,
      "sha256": "f60b4015dbc04bb2d25d7ff3e0f48eaa405037bcef15d9ec4ba677f03f039c9e"
    },
    "figures/Figure_6.pdf": {
      "bytes": 32808,
      "sha256": "f0ed1986a97f859077a6c9b6b1823b92c05d059fe46173f18fe19bba36e5a315"
    },
    "figures/Figure_6.png": {
      "bytes": 322929,
      "sha256": "65a3b753e6fa368719c300d1bed64869958205309fee90319d82ead832d2fd50"
    },
    "figures/Figure_6.svg": {
      "bytes": 68422,
      "sha256": "4f2d6ebe58222bff9545279c999d76fc6fc5c8f8f2e6bd8c304e4bae28ad626e"
    },
    "figures/Figure_7.pdf": {
      "bytes": 39564,
      "sha256": "cadc0ae9fbee61fb405d31d50fea2e0eeae9afd9ccb4a11fe23a0c2a224d8c80"
    },
    "figures/Figure_7.png": {
      "bytes": 394411,
      "sha256": "caccf803d41daba7800551f125b6a099624a956958b03c0aaa49358d36c01225"
    },
    "figures/Figure_7.svg": {
      "bytes": 63855,
      "sha256": "55c5277de8193677054e1d55d30a19174455055bfe2b6c72e1c1e42bbd8084c9"
    },
    "figures/Figure_8.pdf": {
      "bytes": 38245,
      "sha256": "ac6be6c2047f6248cc9324586ad7de6a7fef4f205fa471654f7182e4c4a61662"
    },
    "figures/Figure_8.png": {
      "bytes": 378037,
      "sha256": "e1f816fd80d8979fcf962970c403ac90c9ee6ece3d6e34b8db1d463a09e5502d"
    },
    "figures/Figure_8.svg": {
      "bytes": 65690,
      "sha256": "d75f0bcebf69d4e2a8dc6fc9d69a184ec28bf8e0d4a79944c2f8062169f1b567"
    },
    "figures/Figure_9.pdf": {
      "bytes": 45714,
      "sha256": "0c057a516fde4396ded7518963fe60ba7b2037828ec51d6b0418bf6d687a7d6e"
    },
    "figures/Figure_9.png": {
      "bytes": 334930,
      "sha256": "9eb9a73c13154cec5a9ae16cee7d01f63fd2086cf67d658976f2d129d623fc57"
    },
    "figures/Figure_9.svg": {
      "bytes": 98462,
      "sha256": "e75476328b2d962659bc3eeceeb069f53d97a7565a4fa2ef88bfe04042827b94"
    },
    "figures/Figure_S1.pdf": {
      "bytes": 25848,
      "sha256": "3de07b6a6b143856e3493fd24f0d1bef5aa4052990dcb0c2ff11a7e7f3d65545"
    },
    "figures/Figure_S1.png": {
      "bytes": 222310,
      "sha256": "956c2a6a33c1d4124ffb6939cc4cf2830db4aeaf517a7891801f0f8733f4e85a"
    },
    "figures/Figure_S1.svg": {
      "bytes": 80127,
      "sha256": "33ccb317ef94b160367ae89e9c9625f00ef470ab2ea972e90a66f8e9748cee64"
    },
    "figures/Figure_S2.pdf": {
      "bytes": 28983,
      "sha256": "48e092f2d182288e2bc97b2c4fce8eff5686e715516e6b3146a31c249dc459b9"
    },
    "figures/Figure_S2.png": {
      "bytes": 172492,
      "sha256": "1be4be88392b9e54b14e4e2ac845a5095d226b9abf30e4d4b39783258f8ac142"
    },
    "figures/Figure_S2.svg": {
      "bytes": 54843,
      "sha256": "55694b07e423108351fa55f81562cff4f9d17cd5f5ad8fcfe2f75321065a1575"
    },
    "figures/feature_extension_captions.json": {
      "bytes": 4752,
      "sha256": "83e54ab756e0c6151418b87773936ee60c8066c6a48a8b7cc19c9f765fe22beb"
    },
    "figures/feature_extension_provenance.json": {
      "bytes": 5154,
      "sha256": "9cc62500ae4e5b8a23a965ef6bea836bf8f5a3aad9b2efe7b78311b3cd725901"
    },
    "figures/figure_captions.json": {
      "bytes": 19954,
      "sha256": "2e0a5425afc20ff53287c9be74a3989921410d1862f4f7af3b36ea6f11b70073"
    },
    "figures/figure_provenance.json": {
      "bytes": 10268,
      "sha256": "b51265a0271575853b5e032c7ffc37e697ed9876db3e8e292a9c31ccc5d80c40"
    },
    "figures/figure_qa.json": {
      "bytes": 1613,
      "sha256": "6f83d1c79453be9caa1c2650053389aaa53b19fcf1c9742994f3f8d2e12eec69"
    },
    "figures/render_bounds_checks.json": {
      "bytes": 417,
      "sha256": "402b9d2967b0722869442b07fc5c7c6b79edf6e0d6ac4a0275c4f96062bcbdf9"
    },
    "figures/supplement_extension_captions.json": {
      "bytes": 2652,
      "sha256": "a12169e354406d91aef8cfea000ea3b2acb92ec32968f2c11054426878b64be7"
    },
    "figures/supplement_extension_provenance.json": {
      "bytes": 1138,
      "sha256": "6072acd80a9a7b6b5bb325aef5ed4cdb1115f3a9170dc506d4f7f1eb0b6dd90c"
    },
    "figures/threshold_extension_captions.json": {
      "bytes": 6483,
      "sha256": "1eb891003347980be199258801ab3c30944b0c102a6a3e2db73524e0105abd12"
    },
    "figures/threshold_extension_provenance.json": {
      "bytes": 3129,
      "sha256": "c050a6c79cd8822c7b22a4a5848531cee3bde37c765eaa31ed38c1729ee717b8"
    },
    "figures/threshold_extension_qa.json": {
      "bytes": 455,
      "sha256": "cdfa5e16e6b917e0a4e0dc0df4b664576755a19976d37c61bd950ed2a84deb86"
    },
    "manuscript/author_metadata.json": {
      "bytes": 2504,
      "sha256": "058fbb075176a91cc1252bc4d3f7b2fea8eb31624495e50a8b74a37bde02b7a8"
    },
    "manuscript/body.tex": {
      "bytes": 48129,
      "sha256": "c3732e348bdaefdf271ec2ce858cdf105ec32d15c31955ca8fd408d95521aa71"
    },
    "manuscript/body_for_compilation.tex": {
      "bytes": 45971,
      "sha256": "9de2b29bf89853ee7138a2b5d3bbe5e016ff2dcdb3cccfda1971b8d492ff0181"
    },
    "manuscript/declarations.tex": {
      "bytes": 1809,
      "sha256": "5bf4cfb73cf5931b153a4cfd79de13bacf2554762dea8a9977f7e6fdd23a2a7f"
    },
    "manuscript/exploratory_supplement.tex": {
      "bytes": 10868,
      "sha256": "a0902caf4974ea0a0266ac42e5f3fb6a7e2c1a55fda487f4d1a13c0295b6475e"
    },
    "manuscript/figure_pages.tex": {
      "bytes": 13889,
      "sha256": "38cf756ff6787d3f33862f9814c2e8db63296b47bbe46cba2540a3b7c34e862f"
    },
    "manuscript/main.tex": {
      "bytes": 3048,
      "sha256": "ccc630c73903a20200834933881ea6680349bcc23480026dca42511b228c2f01"
    },
    "manuscript/references.bib": {
      "bytes": 10837,
      "sha256": "375fd8975cd2ab379bcb080b1df9fe52978dcb302431fdd830a5e318ae2c40fe"
    },
    "manuscript/statistical_addendum.tex": {
      "bytes": 4861,
      "sha256": "50d72f3ec6aee65a77ac9a231c241a9ef19efe74afc614ca407995f7f4ddfde4"
    },
    "manuscript/supplement.tex": {
      "bytes": 3010,
      "sha256": "f276228e37965cfeaa6b2162e8277edfd8731909fdfc76bd0e7840372e0e7269"
    },
    "manuscript/supplement_body.tex": {
      "bytes": 45635,
      "sha256": "e83e7b0b3d4ac0b0a092546fd2709fd40c9928eda797b2c46f6bfe88f13624e2"
    },
    "manuscript/titlepage.tex": {
      "bytes": 4151,
      "sha256": "2a370d966da593eeaf1fa68ba270df5b9f13e64c6095c39b67b703097f179ff3"
    },
    "protocol/amendment_01_before_fit.txt": {
      "bytes": 1772,
      "sha256": "dacaef46500a8f4295e65d0323eba1b28589c0a8d8198499c9724739d7163cea"
    },
    "protocol/analysis_protocol_v1.txt": {
      "bytes": 8606,
      "sha256": "8827fce90c8d8dbb232cb7937d1c43d653eafc195df490f69d6a0613948f9b01"
    },
    "protocol/exploratory_extension_04_20261026.txt": {
      "bytes": 4750,
      "sha256": "93b96d2c1c795eb1a4a3cfde978b32f71aaeeb8f3320151b74010c55343f3250"
    },
    "protocol/implementation_note_02.txt": {
      "bytes": 889,
      "sha256": "88b158af681072f76d83b4ee4b61f48c535485dc17da19cf654dc6551aaff849"
    },
    "protocol/implementation_note_03_after_review.txt": {
      "bytes": 945,
      "sha256": "9d897e5b75757aa38920489eebf3c381c5e7a611bf2af319729ee8cc08ffe60a"
    },
    "protocol/implementation_note_05_logit_ranking.txt": {
      "bytes": 1639,
      "sha256": "d093905bdf04264720a8c50d5f2d0d4fa81153e07af78bac9f09d995b078443d"
    },
    "requirements-qa.txt": {
      "bytes": 39,
      "sha256": "8e92052f26627c7644347f0fb11e4e92798fc1e46f42169d5057ed9b3d7a6311"
    },
    "requirements.txt": {
      "bytes": 134,
      "sha256": "d329806afb0220641afc98920da7ef1b677d11b9e67ef051edd010e3b703b88d"
    },
    "results/104_grouped_arrays_fold_metrics.csv": {
      "bytes": 6058,
      "sha256": "1e4c86523214187cf7681cb8f92acdede6b35a958c5cc8f6704a8710c6e5726f"
    },
    "results/104_grouped_arrays_pair_cells.csv": {
      "bytes": 18214,
      "sha256": "e235eba4441a1723a16c1cb55305c9009476cc91d73a360b66be0cc972295e4b"
    },
    "results/104_grouped_arrays_predictions.csv": {
      "bytes": 84665,
      "sha256": "cca210dbe147eb03cdac6820eed0a63694caa7febf5d5c26148b9235a0188473"
    },
    "results/C001_fold_metrics.csv": {
      "bytes": 5838,
      "sha256": "27a039e95ce407f596deef7c823cfcf9f732340d5f427aca0ce982fc3b518d7d"
    },
    "results/C001_pair_cells.csv": {
      "bytes": 14519,
      "sha256": "b46006d77b9bb7b9bef362dc9f6560b6de0e50317cccbf9c6a608918af1d3a00"
    },
    "results/C001_predictions.csv": {
      "bytes": 74561,
      "sha256": "ae60174d380416a5671636bfabd0f86e0b23f9e0c756f40bc57288614186bedc"
    },
    "results/C1_fold_metrics.csv": {
      "bytes": 5153,
      "sha256": "cc8ced839f56c09c9d9504fcefdfb09b9296db0ed97da647777f14797eb740e5"
    },
    "results/C1_pair_cells.csv": {
      "bytes": 13822,
      "sha256": "b089922f5699fa4e5cee0f4b93b381185029c77307232aa153cf71095aaf6cb1"
    },
    "results/C1_predictions.csv": {
      "bytes": 73040,
      "sha256": "9b38c296cf0273f59b6153e06c6e5f47251e9804fa5a413154eab5ae3d760d9f"
    },
    "results/ambiguous_label_profile_similarity.csv": {
      "bytes": 1375,
      "sha256": "fe0050b508074fa8e82852cd6b81338beb9d67abab2a4493fa5cd6f777c7a246"
    },
    "results/descriptive_mean_crossfit_metrics.csv": {
      "bytes": 1302,
      "sha256": "730c2f80b1295c87f7718ffdfb6093d707f133024fb8c5506af991bde589c55c"
    },
    "results/descriptive_mean_crossfit_scores.csv": {
      "bytes": 81328,
      "sha256": "84944e7916e3cd76c519455fb9c2a68610a64910607d92eb7e491208532c3ac3"
    },
    "results/exclude_ambiguous_fold_metrics.csv": {
      "bytes": 5750,
      "sha256": "d6afeb9fb3a4e7267afc705806895191e548bde3bad227b07c79b2f1dbb24b5a"
    },
    "results/exclude_ambiguous_pair_cells.csv": {
      "bytes": 18022,
      "sha256": "e9343642e502ad27267682540067605ea763e800523f435047c09f10602438b5"
    },
    "results/exclude_ambiguous_predictions.csv": {
      "bytes": 69100,
      "sha256": "c472dde7b306483f24d3470bc4685f40497b967969e2756a0febf0e86d2002c0"
    },
    "results/exploratory_display/source_score_stability.csv": {
      "bytes": 9517,
      "sha256": "8e65c340d7e243dddc3697f45049595c9d8bab966c3af6a95934f85be55819bf"
    },
    "results/exploratory_features/feature_jaccard.csv": {
      "bytes": 19204,
      "sha256": "8892558851ec2f6b6186e0c6e5cd19ec9544f03b82413116f81b27ee8d457bc0"
    },
    "results/exploratory_features/feature_stability.csv": {
      "bytes": 396255,
      "sha256": "2b99d0e621d518921df7acda95f2534a8df3485c100f5f1407bf4200d8688ed1"
    },
    "results/exploratory_features/full_source_panel_genes.csv": {
      "bytes": 97978,
      "sha256": "0c568c60c2a1bac59d1cb05b74c5b11325855a616a425c5d8fbff166728f8fd0"
    },
    "results/exploratory_features/primary_fold_features.csv": {
      "bytes": 601216,
      "sha256": "cd3631734f6e058e28ab406378092864db3d5062cc24bf95e85485ad9218bcaa"
    },
    "results/exploratory_features/random_panel_genes.csv": {
      "bytes": 105886,
      "sha256": "c2c4de53661704000b86ecd500cbc76794356acae83d51b9f8351439ec19a07f"
    },
    "results/exploratory_features/representation_cv_predictions.csv": {
      "bytes": 1860373,
      "sha256": "f5aaa8afe16be607d8ca0f76b806333432ed516ad0bf313f4e92cc94f77db4e7"
    },
    "results/exploratory_features/representation_external_metrics.csv": {
      "bytes": 5038,
      "sha256": "56d70b906a26714271407c1ed2b337b1044c4a556598f4dd761107da210b364a"
    },
    "results/exploratory_features/representation_external_predictions.csv": {
      "bytes": 149178,
      "sha256": "cb2667bba51b442471bc49572033d629af41bb5a5385eeec09f80bceb8e20390"
    },
    "results/exploratory_features/representation_fold_metrics.csv": {
      "bytes": 121579,
      "sha256": "d0e4445333b1e39536da984243e36eca8bb8109531749403f0d1768daa1c3081"
    },
    "results/exploratory_features/summary.json": {
      "bytes": 20472,
      "sha256": "412f6e5ad6d865251c45c4017c0ea50d0c0b1e444a6b93d85afd506c43d2df15"
    },
    "results/exploratory_threshold/class_logit_decomposition.csv": {
      "bytes": 2101,
      "sha256": "46a5d65205e3172afcb42c187ac346461f82d181f1e183dfbbf7c829d7dc5cca"
    },
    "results/exploratory_threshold/evaluation_metrics.csv": {
      "bytes": 3200,
      "sha256": "aa9f86b018de6988a7cc2b00986be2859ef5324ad693be693aeba6f2d7f0e041"
    },
    "results/exploratory_threshold/evaluation_predictions.csv": {
      "bytes": 16423,
      "sha256": "d5a1f9990e42ba1ae70457d0404658332e2a2d99824f7dda780472c55d224c16"
    },
    "results/exploratory_threshold/feature_contributions_all.csv": {
      "bytes": 3130492,
      "sha256": "7648f95366d5710d205c5173242962295ca68f2455ce52c6deb1061ba7634b97"
    },
    "results/exploratory_threshold/histology_deletion_influence.csv": {
      "bytes": 19505,
      "sha256": "a62f7a284071af50118dba999811736a3546a6d6559e4af1f40d1b1dd7130df1"
    },
    "results/exploratory_threshold/mean_feature_contributions.csv": {
      "bytes": 151061,
      "sha256": "76a907b8023b2f11ec9c99517b98a839a01d3f4e3d92e8bfe63b0165789a147c"
    },
    "results/exploratory_threshold/paired_deletion_influence.csv": {
      "bytes": 30690,
      "sha256": "e79eee40606f75881de181ebe1f3adac929b8af1d00607ac7d63e145b5818a8a"
    },
    "results/exploratory_threshold/paired_feature_logit_differences.csv": {
      "bytes": 207650,
      "sha256": "73063d2a6265e17f9b484a6ed8e8d7161ca14128c7e93e5d05c6a17fc1871c2d"
    },
    "results/exploratory_threshold/paired_five_rule_sign_map.csv": {
      "bytes": 11449,
      "sha256": "c1d86c2f17329fcfd31ee519e542383be71b6ac6d5817f744e82a8646fc06221"
    },
    "results/exploratory_threshold/paired_primary_margins.csv": {
      "bytes": 3017,
      "sha256": "17325240f54b57d419908d7b2f3d3bc94f9183d9959a37e346208d23afc692c4"
    },
    "results/exploratory_threshold/score_geometry_samples.csv": {
      "bytes": 33039,
      "sha256": "b1bdc4afb9207e68a3e3af5304f9a735c9b6744f6c8defa8f6ee47a867676cc2"
    },
    "results/exploratory_threshold/source_crossfit_learning_scores.csv": {
      "bytes": 33832,
      "sha256": "2aa9be090410ac487eacb06b538119e3da97ac90233febed86264f92ea372396"
    },
    "results/exploratory_threshold/source_threshold_candidates.csv": {
      "bytes": 29127,
      "sha256": "406a9562d941ccd0d0208db02201fcd634264869c2b832327d33f363c8e60256"
    },
    "results/exploratory_threshold/standardization_displacement.csv": {
      "bytes": 809,
      "sha256": "210c3ca2245309e69045896650fdb78d03016053ead3757ed532df3f346aacc8"
    },
    "results/exploratory_threshold/summary.json": {
      "bytes": 19593,
      "sha256": "7443d01c251f4041e7f1b4db217ab28a99f95fc8e804aaa30d0e6f2b1ba4ae09"
    },
    "results/exploratory_threshold/threshold_response_curves.csv": {
      "bytes": 312206,
      "sha256": "fb7b89ddf43ff5fe663c2f4f8031efbd05a466e844066fe8832031fa33a5075e"
    },
    "results/exploratory_threshold/threshold_rules.csv": {
      "bytes": 3666,
      "sha256": "ccd8cef5a98d0dc8d42e4e1305441efee67cc00d013bff0fe993d584050816bd"
    },
    "results/exploratory_threshold/top20_source_coefficient_genes.csv": {
      "bytes": 1811,
      "sha256": "77f403308d4586798d0dd722b21bcb8c4e7c5dfe7aa059be27a43ab6aa01d843"
    },
    "results/external_metrics.csv": {
      "bytes": 2775,
      "sha256": "955027d35b6acac0b643ebdd60fa2e64ef4f424272eb8c48ec8a41f3d5497dd8"
    },
    "results/external_pairs.csv": {
      "bytes": 11488,
      "sha256": "91f59339976ac88ab84ba15cee6c8ea53b2dbea061c1b3f5e56a1ddc9e3a3b04"
    },
    "results/external_predictions.csv": {
      "bytes": 25482,
      "sha256": "83d94c5d09deddd2e77c6ba6e8d0296c4538137970dd78388239923ac9676302"
    },
    "results/frozen_primary_coefficients.csv": {
      "bytes": 13439,
      "sha256": "5085494a1bf8613a0622b46459b3be6a8720d7b8c382ecf17a44e3e55e568bc6"
    },
    "results/frozen_primary_model.json": {
      "bytes": 169,
      "sha256": "e30d9c3f11b39046edf8dd7a88f2585da00770a54d88e44f5c818db677d77b2c"
    },
    "results/full_pipeline_subsampling.csv": {
      "bytes": 3362,
      "sha256": "fde02a2fcb1f38369e9a803705bc1d36df01bc64e60a835d31c0c803df16c2d3"
    },
    "results/native_fold_metrics.csv": {
      "bytes": 5559,
      "sha256": "4737c7e384ae4fc99342c61ae2849ea05af2804bf5488a8316c80b746370a510"
    },
    "results/native_pair_cells.csv": {
      "bytes": 14960,
      "sha256": "ac5d6090524fddc78e82f5ebc6bbb3a16c0964eeb8b059f04eb9f4e796b89c5e"
    },
    "results/native_predictions.csv": {
      "bytes": 76640,
      "sha256": "02b6d4a42e414bad6836ff79e921fa2f43f1572c10306f3224805dac46138488"
    },
    "results/permutation_nulls.csv": {
      "bytes": 6973,
      "sha256": "285285b494473a65dd668c2f888d7a3d27621961c31879857a96db78d7eb1413"
    },
    "results/possible_shared_controls_fold_metrics.csv": {
      "bytes": 6317,
      "sha256": "1cb527a7dfbcce7d025a79648ac4d04182017bd582200074409bd228dcb18bf9"
    },
    "results/possible_shared_controls_pair_cells.csv": {
      "bytes": 19931,
      "sha256": "e09f2e832c2f9c5eb200a50c55b0ae977e4aba51744bc88c2dc4052932fa3967"
    },
    "results/possible_shared_controls_predictions.csv": {
      "bytes": 93771,
      "sha256": "d156bbe36e9a49cc8d73fb846ccca1a7b6ea2915212dd0e7304569506b4bd62d"
    },
    "results/primary_analysis_units.csv": {
      "bytes": 11837,
      "sha256": "5f2831c68bbee2f2ec620e3dcaad666119f544e3daf66c59a4842580c11f5f30"
    },
    "results/primary_fold_metrics.csv": {
      "bytes": 36324,
      "sha256": "cbf1d4b5dee4570d7cefc26c152a74d12029021f799e4148fa956e8d05d6c8d8"
    },
    "results/primary_pair_cells.csv": {
      "bytes": 107574,
      "sha256": "0bdb99450bc79e140a95a54d1542de41799a5e0d1057b3c906e7d06e3f32832f"
    },
    "results/primary_predictions.csv": {
      "bytes": 530332,
      "sha256": "4eaa723feff88c538860579748bd39927e7e0dc3a1aeec156917196d34d28d6e"
    },
    "results/sensitivity_all_fold_metrics.csv": {
      "bytes": 45499,
      "sha256": "6e7db2d89413ee5b9fc1aea48acde07c38363226dc06da67e34c246a90bc6c3c"
    },
    "results/top500_fold_metrics.csv": {
      "bytes": 5569,
      "sha256": "6a4554af27e18a2dc45b17b25b54d3d8ced882f38ab53258b6ce6ec8e4318f91"
    },
    "results/top500_pair_cells.csv": {
      "bytes": 14980,
      "sha256": "f614c573ad5786a96399684e48b5880e02edff066ef1e776574f3e54cd3f79ed"
    },
    "results/top500_predictions.csv": {
      "bytes": 76762,
      "sha256": "ffe27386e8970d6d77a263cab09169d136d378118fef0a7c8ec1aaec7d00acb5"
    },
    "results/top50_fold_metrics.csv": {
      "bytes": 5703,
      "sha256": "d640149f66766a5bc0c66beeab55ad49b0b492d8ca20a4034babf295096106b8"
    },
    "results/top50_pair_cells.csv": {
      "bytes": 14769,
      "sha256": "ba5d828db7b101b10d52bad6ba9a6f666cbc2416ddbeb8dd99df71cf243eb47d"
    },
    "results/top50_predictions.csv": {
      "bytes": 75604,
      "sha256": "632b25c9868a2ea109c50f47484f7b0143bb9992412bc406b08afad8a8a99ae7"
    },
    "results/transport_metrics.csv": {
      "bytes": 3148,
      "sha256": "e17a9c63863834ddc24ea85bfb8d77a26d740ee6da654b71e5194ddae683dda3"
    },
    "results/transport_predictions.csv": {
      "bytes": 82561,
      "sha256": "f126df07e9c9e1cb007492dff789cc0fa6a3c2c85dcef929e5208fc985f2a722"
    },
    "results/unmatched_within_stratum_similarity.csv": {
      "bytes": 30921,
      "sha256": "9eeda2fc7e127a3ba4efff6a046bc5f475566c94af7e2ef8e3a3a2201d11ca14"
    }
  }
}
```
