## Supplementary material for "Anatomical comparison populations and threshold transport in vascular transcriptomic classification": Reproducibility archive: code, provenance and results: summary.json

```
{
  "source_mean_fold_auc": {
    "next200": 0.9955483405483406,
    "random_01": 0.998917748917749,
    "random_02": 0.9983189033189034,
    "random_03": 0.9941414141414141,
    "random_04": 0.995995670995671,
    "random_05": 0.9956637806637807,
    "random_06": 0.9978354978354979,
    "random_07": 0.996002886002886,
    "random_08": 0.9947691197691199,
    "random_09": 0.9973809523809524,
    "random_10": 0.9967604617604617,
    "random_11": 0.994935064935065,
    "random_12": 0.9962842712842712,
    "random_13": 0.9969408369408369,
    "random_14": 0.99491341991342,
    "random_15": 0.996926406926407,
    "random_16": 0.9976839826839827,
    "random_17": 0.9932323232323232,
    "random_18": 0.9992279942279942,
    "random_19": 0.9958585858585859,
    "random_20": 0.993989898989899
  },
  "random_panel_source_auc_range": [
    0.9932323232323232,
    0.9992279942279942
  ],
  "random_panel_source_auc_median": 0.9961435786435786,
  "next200_source_mean_fold_auc": 0.9955483405483406,
  "primary_feature_union": 619,
  "primary_features_in_all_30_folds": 45,
  "primary_features_in_at_least_24_folds": 103,
  "external": [
    {
      "panel": "next200",
      "dataset": "GSE43292",
      "n": 64,
      "auc": 0.837890625,
      "ap": 0.8408951604020335,
      "balanced_accuracy": 0.5,
      "sensitivity": 0.0,
      "specificity": 1.0,
      "brier": 0.44972597912699475,
      "ranking_score": "linear_logit",
      "probability_unique": 64,
      "linear_logit_unique": 64,
      "saturated_probability_count": 0,
      "pair_concordance": 0.90625
    },
    {
      "panel": "next200",
      "dataset": "GSE28829",
      "n": 29,
      "auc": 0.8557692307692307,
      "ap": 0.796090300577046,
      "balanced_accuracy": 0.5,
      "sensitivity": 0.0,
      "specificity": 1.0,
      "brier": 0.551585926591528,
      "ranking_score": "linear_logit",
      "probability_unique": 29,
      "linear_logit_unique": 29,
      "saturated_probability_count": 0,
      "pair_concordance": NaN
    },
    {
      "panel": "random_01",
      "dataset": "GSE43292",
      "n": 64,
      "auc": 0.8212890625,
      "ap": 0.8184413260194568,
      "balanced_accuracy": 0.5,
      "sensitivity": 0.0,
      "specificity": 1.0,
      "brier": 0.49999999999553724,
      "ranking_score": "linear_logit",
      "probability_unique": 64,
      "linear_logit_unique": 64,
      "saturated_probability_count": 0,
      "pair_concordance": 0.84375
    },
    {
      "panel": "random_01",
      "dataset": "GSE28829",
      "n": 29,
      "auc": 0.8701923076923077,
      "ap": 0.8906500161023188,
      "balanced_accuracy": 0.5,
      "sensitivity": 0.0,
      "specificity": 1.0,
      "brier": 0.5517233812616139,
      "ranking_score": "linear_logit",
      "probability_unique": 29,
      "linear_logit_unique": 29,
      "saturated_probability_count": 0,
      "pair_concordance": NaN
    },
    {
      "panel": "random_02",
      "dataset": "GSE43292",
      "n": 64,
      "auc": 0.765625,
      "ap": 0.7847375263767884,
      "balanced_accuracy": 0.703125,
      "sensitivity": 0.59375,
      "specificity": 0.8125,
      "brier": 0.2295043775856734,
      "ranking_score": "linear_logit",
      "probability_unique": 64,
      "linear_logit_unique": 64,
      "saturated_probability_count": 0,
      "pair_concordance": 0.84375
    },
    {
      "panel": "random_02",
      "dataset": "GSE28829",
      "n": 29,
      "auc": 0.9182692307692307,
      "ap": 0.9222880775270481,
      "balanced_accuracy": 0.5,
      "sensitivity": 1.0,
      "specificity": 0.0,
      "brier": 0.44826049056361295,
      "ranking_score": "linear_logit",
      "probability_unique": 29,
      "linear_logit_unique": 29,
      "saturated_probability_count": 0,
      "pair_concordance": NaN
    },
    {
      "panel": "random_03",
      "dataset": "GSE43292",
      "n": 64,
      "auc": 0.6865234375,
      "ap": 0.6763406636328971,
      "balanced_accuracy": 0.515625,
      "sensitivity": 0.03125,
      "specificity": 1.0,
      "brier": 0.4806171246772611,
      "ranking_score": "linear_logit",
      "probability_unique": 64,
      "linear_logit_unique": 64,
      "saturated_probability_count": 0,
      "pair_concordance": 0.84375
    },
    {
      "panel": "random_03",
      "dataset": "GSE28829",
      "n": 29,
      "auc": 0.8990384615384616,
      "ap": 0.9200192681737767,
      "balanced_accuracy": 0.5,
      "sensitivity": 0.0,
      "specificity": 1.0,
      "brier": 0.5517241375050118,
      "ranking_score": "linear_logit",
      "probability_unique": 29,
      "linear_logit_unique": 29,
      "saturated_probability_count": 0,
      "pair_concordance": NaN
    },
    {
      "panel": "random_04",
      "dataset": "GSE43292",
      "n": 64,
      "auc": 0.8623046875,
      "ap": 0.8697092291642303,
      "balanced_accuracy": 0.5,
      "sensitivity": 0.0,
      "specificity": 1.0,
      "brier": 0.49999997816413044,
      "ranking_score": "linear_logit",
      "probability_unique": 64,
      "linear_logit_unique": 64,
      "saturated_probability_count": 0,
      "pair_concordance": 0.90625
    },
    {
      "panel": "random_04",
      "dataset": "GSE28829",
      "n": 29,
      "auc": 0.9230769230769231,
      "ap": 0.9274017138906845,
      "balanced_accuracy": 0.5,
      "sensitivity": 0.0,
      "specificity": 1.0,
      "brier": 0.5517241371231184,
      "ranking_score": "linear_logit",
      "probability_unique": 29,
      "linear_logit_unique": 29,
      "saturated_probability_count": 0,
      "pair_concordance": NaN
    },
    {
      "panel": "random_05",
      "dataset": "GSE43292",
      "n": 64,
      "auc": 0.775390625,
      "ap": 0.7764368948984387,
      "balanced_accuracy": 0.5,
      "sensitivity": 0.0,
      "specificity": 1.0,
      "brier": 0.41100942797966916,
      "ranking_score": "linear_logit",
      "probability_unique": 64,
      "linear_logit_unique": 64,
      "saturated_probability_count": 0,
      "pair_concordance": 0.84375
    },
    {
      "panel": "random_05",
      "dataset": "GSE28829",
      "n": 29,
      "auc": 0.9903846153846154,
      "ap": 0.9930555555555556,
      "balanced_accuracy": 0.59375,
      "sensitivity": 0.1875,
      "specificity": 1.0,
      "brier": 0.30759209300036117,
      "ranking_score": "linear_logit",
      "probability_unique": 29,
      "linear_logit_unique": 29,
      "saturated_probability_count": 0,
      "pair_concordance": NaN
    },
    {
      "panel": "random_06",
      "dataset": "GSE43292",
      "n": 64,
      "auc": 0.7607421875,
      "ap": 0.7683858037263231,
      "balanced_accuracy": 0.75,
      "sensitivity": 0.59375,
      "specificity": 0.90625,
      "brier": 0.23071455652517603,
      "ranking_score": "linear_logit",
      "probability_unique": 64,
      "linear_logit_unique": 64,
      "saturated_probability_count": 0,
      "pair_concordance": 0.875
    },
    {
      "panel": "random_06",
      "dataset": "GSE28829",
      "n": 29,
      "auc": 0.6586538461538461,
      "ap": 0.6675542972632503,
      "balanced_accuracy": 0.5,
      "sensitivity": 0.0,
      "specificity": 1.0,
      "brier": 0.5511607350178623,
      "ranking_score": "linear_logit",
      "probability_unique": 29,
      "linear_logit_unique": 29,
      "saturated_probability_count": 0,
      "pair_concordance": NaN
    },
    {
      "panel": "random_07",
      "dataset": "GSE43292",
      "n": 64,
      "auc": 0.63671875,
      "ap": 0.6678252963161633,
      "balanced_accuracy": 0.5,
      "sensitivity": 1.0,
      "specificity": 0.0,
      "brier": 0.49852400367147376,
      "ranking_score": "linear_logit",
      "probability_unique": 64,
      "linear_logit_unique": 64,
      "saturated_probability_count": 0,
      "pair_concordance": 0.8125
    },
    {
      "panel": "random_07",
      "dataset": "GSE28829",
      "n": 29,
      "auc": 0.7548076923076923,
      "ap": 0.7179758456412868,
      "balanced_accuracy": 0.5,
      "sensitivity": 0.0,
      "specificity": 1.0,
      "brier": 0.5517091402839831,
      "ranking_score": "linear_logit",
      "probability_unique": 29,
      "linear_logit_unique": 29,
      "saturated_probability_count": 0,
      "pair_concordance": NaN
    },
    {
      "panel": "random_08",
      "dataset": "GSE43292",
      "n": 64,
      "auc": 0.7236328125,
      "ap": 0.755181138806631,
      "balanced_accuracy": 0.59375,
      "sensitivity": 0.28125,
      "specificity": 0.90625,
      "brier": 0.31762981009230606,
      "ranking_score": "linear_logit",
      "probability_unique": 64,
      "linear_logit_unique": 64,
      "saturated_probability_count": 0,
      "pair_concordance": 0.8125
    },
    {
      "panel": "random_08",
      "dataset": "GSE28829",
      "n": 29,
      "auc": 0.764423076923077,
      "ap": 0.7594440539680478,
      "balanced_accuracy": 0.5,
      "sensitivity": 0.0,
      "specificity": 1.0,
      "brier": 0.551697824156913,
      "ranking_score": "linear_logit",
      "probability_unique": 29,
      "linear_logit_unique": 29,
      "saturated_probability_count": 0,
      "pair_concordance": NaN
    },
    {
      "panel": "random_09",
      "dataset": "GSE43292",
      "n": 64,
      "auc": 0.6123046875,
      "ap": 0.604962778298208,
      "balanced_accuracy": 0.5,
      "sensitivity": 0.0,
      "specificity": 1.0,
      "brier": 0.5,
      "ranking_score": "linear_logit",
      "probability_unique": 64,
      "linear_logit_unique": 64,
      "saturated_probability_count": 0,
      "pair_concordance": 0.59375
    },
    {
      "panel": "random_09",
      "dataset": "GSE28829",
      "n": 29,
      "auc": 0.5336538461538461,
      "ap": 0.6596419194950376,
      "balanced_accuracy": 0.5,
      "sensitivity": 0.0,
      "specificity": 1.0,
      "brier": 0.5517241379310345,
      "ranking_score": "linear_logit",
      "probability_unique": 29,
      "linear_logit_unique": 29,
      "saturated_probability_count": 0,
      "pair_concordance": NaN
    },
    {
      "panel": "random_10",
      "dataset": "GSE43292",
      "n": 64,
      "auc": 0.6162109375,
      "ap": 0.626030702654526,
      "balanced_accuracy": 0.515625,
      "sensitivity": 0.96875,
      "specificity": 0.0625,
      "brier": 0.4434725027961955,
      "ranking_score": "linear_logit",
      "probability_unique": 64,
      "linear_logit_unique": 64,
      "saturated_probability_count": 0,
      "pair_concordance": 0.75
    },
    {
      "panel": "random_10",
      "dataset": "GSE28829",
      "n": 29,
      "auc": 0.8173076923076924,
      "ap": 0.8412910975870536,
      "balanced_accuracy": 0.5,
      "sensitivity": 0.0,
      "specificity": 1.0,
      "brier": 0.5515548981406163,
      "ranking_score": "linear_logit",
      "probability_unique": 29,
      "linear_logit_unique": 29,
      "saturated_probability_count": 0,
      "pair_concordance": NaN
    },
    {
      "panel": "random_11",
      "dataset": "GSE43292",
      "n": 64,
      "auc": 0.7685546875,
      "ap": 0.8080657858097807,
      "balanced_accuracy": 0.5,
      "sensitivity": 1.0,
      "specificity": 0.0,
      "brier": 0.49996258414276196,
      "ranking_score": "linear_logit",
      "probability_unique": 64,
      "linear_logit_unique": 64,
      "saturated_probability_count": 0,
      "pair_concordance": 0.90625
    },
    {
      "panel": "random_11",
      "dataset": "GSE28829",
      "n": 29,
      "auc": 0.8076923076923077,
      "ap": 0.8050974538769624,
      "balanced_accuracy": 0.5,
      "sensitivity": 1.0,
      "specificity": 0.0,
      "brier": 0.4482758546700351,
      "ranking_score": "linear_logit",
      "probability_unique": 29,
      "linear_logit_unique": 29,
      "saturated_probability_count": 0,
      "pair_concordance": NaN
    },
    {
      "panel": "random_12",
      "dataset": "GSE43292",
      "n": 64,
      "auc": 0.74609375,
      "ap": 0.7711101571575012,
      "balanced_accuracy": 0.53125,
      "sensitivity": 1.0,
      "specificity": 0.0625,
      "brier": 0.44585573940245077,
      "ranking_score": "linear_logit",
      "probability_unique": 64,
      "linear_logit_unique": 64,
      "saturated_probability_count": 0,
      "pair_concordance": 0.875
    },
    {
      "panel": "random_12",
      "dataset": "GSE28829",
      "n": 29,
      "auc": 0.8846153846153847,
      "ap": 0.9283831290835601,
      "balanced_accuracy": 0.5,
      "sensitivity": 1.0,
      "specificity": 0.0,
      "brier": 0.44824762570148685,
      "ranking_score": "linear_logit",
      "probability_unique": 29,
      "linear_logit_unique": 29,
      "saturated_probability_count": 0,
      "pair_concordance": NaN
    },
    {
      "panel": "random_13",
      "dataset": "GSE43292",
      "n": 64,
      "auc": 0.7783203125,
      "ap": 0.7958872704786756,
      "balanced_accuracy": 0.5,
      "sensitivity": 1.0,
      "specificity": 0.0,
      "brier": 0.4999999806416747,
      "ranking_score": "linear_logit",
      "probability_unique": 64,
      "linear_logit_unique": 64,
      "saturated_probability_count": 0,
      "pair_concordance": 0.90625
    },
    {
      "panel": "random_13",
      "dataset": "GSE28829",
      "n": 29,
      "auc": 0.8413461538461537,
      "ap": 0.9024069453408322,
      "balanced_accuracy": 0.5,
      "sensitivity": 0.0,
      "specificity": 1.0,
      "brier": 0.5497201515606188,
      "ranking_score": "linear_logit",
      "probability_unique": 29,
      "linear_logit_unique": 29,
      "saturated_probability_count": 0,
      "pair_concordance": NaN
    },
    {
      "panel": "random_14",
      "dataset": "GSE43292",
      "n": 64,
      "auc": 0.7294921875,
      "ap": 0.7521360962222421,
      "balanced_accuracy": 0.578125,
      "sensitivity": 0.90625,
      "specificity": 0.25,
      "brier": 0.33442228094531945,
      "ranking_score": "linear_logit",
      "probability_unique": 64,
      "linear_logit_unique": 64,
      "saturated_probability_count": 0,
      "pair_concordance": 0.90625
    },
    {
      "panel": "random_14",
      "dataset": "GSE28829",
      "n": 29,
      "auc": 0.8365384615384616,
      "ap": 0.8831696264262054,
      "balanced_accuracy": 0.5,
      "sensitivity": 0.0,
      "specificity": 1.0,
      "brier": 0.5516348247773639,
      "ranking_score": "linear_logit",
      "probability_unique": 29,
      "linear_logit_unique": 29,
      "saturated_probability_count": 0,
      "pair_concordance": NaN
    },
    {
      "panel": "random_15",
      "dataset": "GSE43292",
      "n": 64,
      "auc": 0.8603515625,
      "ap": 0.8260865581095321,
      "balanced_accuracy": 0.5,
      "sensitivity": 0.0,
      "specificity": 1.0,
      "brier": 0.49999999662246875,
      "ranking_score": "linear_logit",
      "probability_unique": 64,
      "linear_logit_unique": 64,
      "saturated_probability_count": 0,
      "pair_concordance": 0.875
    },
    {
      "panel": "random_15",
      "dataset": "GSE28829",
      "n": 29,
      "auc": 0.9326923076923077,
      "ap": 0.9395600926850927,
      "balanced_accuracy": 0.5,
      "sensitivity": 0.0,
      "specificity": 1.0,
      "brier": 0.551724054983459,
      "ranking_score": "linear_logit",
      "probability_unique": 29,
      "linear_logit_unique": 29,
      "saturated_probability_count": 0,
      "pair_concordance": NaN
    },
    {
      "panel": "random_16",
      "dataset": "GSE43292",
      "n": 64,
      "auc": 0.7958984375,
      "ap": 0.7913019364348457,
      "balanced_accuracy": 0.5,
      "sensitivity": 0.0,
      "specificity": 1.0,
      "brier": 0.4953455081944327,
      "ranking_score": "linear_logit",
      "probability_unique": 64,
      "linear_logit_unique": 64,
      "saturated_probability_count": 0,
      "pair_concordance": 0.90625
    },
    {
      "panel": "random_16",
      "dataset": "GSE28829",
      "n": 29,
      "auc": 0.826923076923077,
      "ap": 0.868659883825325,
      "balanced_accuracy": 0.5,
      "sensitivity": 1.0,
      "specificity": 0.0,
      "brier": 0.33067801557646975,
      "ranking_score": "linear_logit",
      "probability_unique": 29,
      "linear_logit_unique": 29,
      "saturated_probability_count": 0,
      "pair_concordance": NaN
    },
    {
      "panel": "random_17",
      "dataset": "GSE43292",
      "n": 64,
      "auc": 0.82421875,
      "ap": 0.780926807739982,
      "balanced_accuracy": 0.5,
      "sensitivity": 0.0,
      "specificity": 1.0,
      "brier": 0.4992785027177558,
      "ranking_score": "linear_logit",
      "probability_unique": 64,
      "linear_logit_unique": 64,
      "saturated_probability_count": 0,
      "pair_concordance": 0.875
    },
    {
      "panel": "random_17",
      "dataset": "GSE28829",
      "n": 29,
      "auc": 0.8509615384615385,
      "ap": 0.799415714252208,
      "balanced_accuracy": 0.5,
      "sensitivity": 0.0,
      "specificity": 1.0,
      "brier": 0.5517241379059648,
      "ranking_score": "linear_logit",
      "probability_unique": 29,
      "linear_logit_unique": 29,
      "saturated_probability_count": 0,
      "pair_concordance": NaN
    },
    {
      "panel": "random_18",
      "dataset": "GSE43292",
      "n": 64,
      "auc": 0.720703125,
      "ap": 0.7617608582643038,
      "balanced_accuracy": 0.5,
      "sensitivity": 1.0,
      "specificity": 0.0,
      "brier": 0.5,
      "ranking_score": "linear_logit",
      "probability_unique": 1,
      "linear_logit_unique": 64,
      "saturated_probability_count": 64,
      "pair_concordance": 0.90625
    },
    {
      "panel": "random_18",
      "dataset": "GSE28829",
      "n": 29,
      "auc": 0.7596153846153846,
      "ap": 0.7499812397354967,
      "balanced_accuracy": 0.5,
      "sensitivity": 1.0,
      "specificity": 0.0,
      "brier": 0.4482757849510013,
      "ranking_score": "linear_logit",
      "probability_unique": 29,
      "linear_logit_unique": 29,
      "saturated_probability_count": 0,
      "pair_concordance": NaN
    },
    {
      "panel": "random_19",
      "dataset": "GSE43292",
      "n": 64,
      "auc": 0.7900390625,
      "ap": 0.8184752522253642,
      "balanced_accuracy": 0.5,
      "sensitivity": 0.0,
      "specificity": 1.0,
      "brier": 0.4999999999999979,
      "ranking_score": "linear_logit",
      "probability_unique": 64,
      "linear_logit_unique": 64,
      "saturated_probability_count": 0,
      "pair_concordance": 0.875
    },
    {
      "panel": "random_19",
      "dataset": "GSE28829",
      "n": 29,
      "auc": 0.7980769230769231,
      "ap": 0.7728857657650227,
      "balanced_accuracy": 0.5,
      "sensitivity": 0.0,
      "specificity": 1.0,
      "brier": 0.5517241363588138,
      "ranking_score": "linear_logit",
      "probability_unique": 29,
      "linear_logit_unique": 29,
      "saturated_probability_count": 0,
      "pair_concordance": NaN
    },
    {
      "panel": "random_20",
      "dataset": "GSE43292",
      "n": 64,
      "auc": 0.8095703125,
      "ap": 0.8160979187871663,
      "balanced_accuracy": 0.515625,
      "sensitivity": 1.0,
      "specificity": 0.03125,
      "brier": 0.4505750333748798,
      "ranking_score": "linear_logit",
      "probability_unique": 64,
      "linear_logit_unique": 64,
      "saturated_probability_count": 0,
      "pair_concordance": 0.875
    },
    {
      "panel": "random_20",
      "dataset": "GSE28829",
      "n": 29,
      "auc": 0.7932692307692307,
      "ap": 0.824251687854629,
      "balanced_accuracy": 0.6225961538461539,
      "sensitivity": 0.9375,
      "specificity": 0.3076923076923077,
      "brier": 0.27596735163655006,
      "ranking_score": "linear_logit",
      "probability_unique": 29,
      "linear_logit_unique": 29,
      "saturated_probability_count": 0,
      "pair_concordance": NaN
    }
  ]
}
```
