## Supplementary material for "Anatomical comparison populations and threshold transport in vascular transcriptomic classification": Reproducibility archive: code, provenance and results: summary.json

```
{
  "study_status": "Post-result exploratory diagnostic; prior threshold/logit inspection disclosed in extension04",
  "full_source_threshold_recipe": "Original saved repetition0 three-fold cross-fitted scores, not averages over ten repetitions; the latter was the preliminary feasibility check only",
  "full_source_thresholds": {
    "fixed_0.5": 0.5,
    "source_max_youden": 0.6172766160042804,
    "source_sensitivity_0.90": 0.6921545481109297
  },
  "nested_inner_seeds": {
    "Carotid": 20261026,
    "Femoral": 20261027,
    "Infrapopliteal": 20261028
  },
  "nested_outer_model_seed": 20261025,
  "threshold_rules": "Candidate endpoints0,1 and adjacent unique-score midpoints. Youden ties within1e-12: closest0.5 then smaller. Sensitivity rule: largest candidate reaching>=0.90 source sensitivity; not a clinical target.",
  "evaluation_records": [
    {
      "dataset": "LOBO_Carotid",
      "learning_context": "LOBO_to_Carotid",
      "rule": "fixed_0.5",
      "threshold": 0.5,
      "auc": 1.0,
      "average_precision": 0.9999999999999998,
      "source_fit_kind": "Full outer-training fit; its held-out bed does not inform threshold",
      "tp": 27,
      "fn": 0,
      "tn": 7,
      "fp": 3,
      "sensitivity": 1.0,
      "specificity": 0.7,
      "balanced_accuracy": 0.85,
      "youden_j": 0.7,
      "positive_predictions": 30,
      "n": 37
    },
    {
      "dataset": "LOBO_Carotid",
      "learning_context": "LOBO_to_Carotid",
      "rule": "source_max_youden",
      "threshold": 0.2422953758790192,
      "auc": 1.0,
      "average_precision": 0.9999999999999998,
      "source_fit_kind": "Full outer-training fit; its held-out bed does not inform threshold",
      "tp": 27,
      "fn": 0,
      "tn": 6,
      "fp": 4,
      "sensitivity": 1.0,
      "specificity": 0.6,
      "balanced_accuracy": 0.8,
      "youden_j": 0.6000000000000001,
      "positive_predictions": 31,
      "n": 37
    },
    {
      "dataset": "LOBO_Carotid",
      "learning_context": "LOBO_to_Carotid",
      "rule": "source_sensitivity_0.90",
      "threshold": 0.49682472906613345,
      "auc": 1.0,
      "average_precision": 0.9999999999999998,
      "source_fit_kind": "Full outer-training fit; its held-out bed does not inform threshold",
      "tp": 27,
      "fn": 0,
      "tn": 7,
      "fp": 3,
      "sensitivity": 1.0,
      "specificity": 0.7,
      "balanced_accuracy": 0.85,
      "youden_j": 0.7,
      "positive_predictions": 30,
      "n": 37
    },
    {
      "dataset": "LOBO_Femoral",
      "learning_context": "LOBO_to_Femoral",
      "rule": "fixed_0.5",
      "threshold": 0.5,
      "auc": 0.996,
      "average_precision": 0.9984615384615385,
      "source_fit_kind": "Full outer-training fit; its held-out bed does not inform threshold",
      "tp": 16,
      "fn": 9,
      "tn": 10,
      "fp": 0,
      "sensitivity": 0.64,
      "specificity": 1.0,
      "balanced_accuracy": 0.8200000000000001,
      "youden_j": 0.6400000000000001,
      "positive_predictions": 16,
      "n": 35
    },
    {
      "dataset": "LOBO_Femoral",
      "learning_context": "LOBO_to_Femoral",
      "rule": "source_max_youden",
      "threshold": 0.40016874277593223,
      "auc": 0.996,
      "average_precision": 0.9984615384615385,
      "source_fit_kind": "Full outer-training fit; its held-out bed does not inform threshold",
      "tp": 19,
      "fn": 6,
      "tn": 10,
      "fp": 0,
      "sensitivity": 0.76,
      "specificity": 1.0,
      "balanced_accuracy": 0.88,
      "youden_j": 0.76,
      "positive_predictions": 19,
      "n": 35
    },
    {
      "dataset": "LOBO_Femoral",
      "learning_context": "LOBO_to_Femoral",
      "rule": "source_sensitivity_0.90",
      "threshold": 0.5819911902734844,
      "auc": 0.996,
      "average_precision": 0.9984615384615385,
      "source_fit_kind": "Full outer-training fit; its held-out bed does not inform threshold",
      "tp": 14,
      "fn": 11,
      "tn": 10,
      "fp": 0,
      "sensitivity": 0.56,
      "specificity": 1.0,
      "balanced_accuracy": 0.78,
      "youden_j": 0.56,
      "positive_predictions": 14,
      "n": 35
    },
    {
      "dataset": "LOBO_Infrapopliteal",
      "learning_context": "LOBO_to_Infrapopliteal",
      "rule": "fixed_0.5",
      "threshold": 0.5,
      "auc": 1.0,
      "average_precision": 0.9999999999999998,
      "source_fit_kind": "Full outer-training fit; its held-out bed does not inform threshold",
      "tp": 12,
      "fn": 1,
      "tn": 10,
      "fp": 0,
      "sensitivity": 0.9230769230769231,
      "specificity": 1.0,
      "balanced_accuracy": 0.9615384615384616,
      "youden_j": 0.9230769230769231,
      "positive_predictions": 12,
      "n": 23
    },
    {
      "dataset": "LOBO_Infrapopliteal",
      "learning_context": "LOBO_to_Infrapopliteal",
      "rule": "source_max_youden",
      "threshold": 0.2975937817283367,
      "auc": 1.0,
      "average_precision": 0.9999999999999998,
      "source_fit_kind": "Full outer-training fit; its held-out bed does not inform threshold",
      "tp": 12,
      "fn": 1,
      "tn": 10,
      "fp": 0,
      "sensitivity": 0.9230769230769231,
      "specificity": 1.0,
      "balanced_accuracy": 0.9615384615384616,
      "youden_j": 0.9230769230769231,
      "positive_predictions": 12,
      "n": 23
    },
    {
      "dataset": "LOBO_Infrapopliteal",
      "learning_context": "LOBO_to_Infrapopliteal",
      "rule": "source_sensitivity_0.90",
      "threshold": 0.5309954676395789,
      "auc": 1.0,
      "average_precision": 0.9999999999999998,
      "source_fit_kind": "Full outer-training fit; its held-out bed does not inform threshold",
      "tp": 12,
      "fn": 1,
      "tn": 10,
      "fp": 0,
      "sensitivity": 0.9230769230769231,
      "specificity": 1.0,
      "balanced_accuracy": 0.9615384615384616,
      "youden_j": 0.9230769230769231,
      "positive_predictions": 12,
      "n": 23
    },
    {
      "dataset": "GSE43292",
      "learning_context": "all_source",
      "rule": "fixed_0.5",
      "threshold": 0.5,
      "auc": 0.876953125,
      "average_precision": 0.8703139605943042,
      "source_fit_kind": "Unchanged original frozen full-source model; saved target probabilities",
      "tp": 0,
      "fn": 32,
      "tn": 32,
      "fp": 0,
      "sensitivity": 0.0,
      "specificity": 1.0,
      "balanced_accuracy": 0.5,
      "youden_j": 0.0,
      "positive_predictions": 0,
      "n": 64
    },
    {
      "dataset": "GSE43292",
      "learning_context": "all_source",
      "rule": "source_max_youden",
      "threshold": 0.6172766160042804,
      "auc": 0.876953125,
      "average_precision": 0.8703139605943042,
      "source_fit_kind": "Unchanged original frozen full-source model; saved target probabilities",
      "tp": 0,
      "fn": 32,
      "tn": 32,
      "fp": 0,
      "sensitivity": 0.0,
      "specificity": 1.0,
      "balanced_accuracy": 0.5,
      "youden_j": 0.0,
      "positive_predictions": 0,
      "n": 64
    },
    {
      "dataset": "GSE43292",
      "learning_context": "all_source",
      "rule": "source_sensitivity_0.90",
      "threshold": 0.6921545481109297,
      "auc": 0.876953125,
      "average_precision": 0.8703139605943042,
      "source_fit_kind": "Unchanged original frozen full-source model; saved target probabilities",
      "tp": 0,
      "fn": 32,
      "tn": 32,
      "fp": 0,
      "sensitivity": 0.0,
      "specificity": 1.0,
      "balanced_accuracy": 0.5,
      "youden_j": 0.0,
      "positive_predictions": 0,
      "n": 64
    },
    {
      "dataset": "GSE28829",
      "learning_context": "all_source",
      "rule": "fixed_0.5",
      "threshold": 0.5,
      "auc": 0.9855769230769231,
      "average_precision": 0.9891493055555556,
      "source_fit_kind": "Unchanged original frozen full-source model; saved target probabilities",
      "tp": 0,
      "fn": 16,
      "tn": 13,
      "fp": 0,
      "sensitivity": 0.0,
      "specificity": 1.0,
      "balanced_accuracy": 0.5,
      "youden_j": 0.0,
      "positive_predictions": 0,
      "n": 29
    },
    {
      "dataset": "GSE28829",
      "learning_context": "all_source",
      "rule": "source_max_youden",
      "threshold": 0.6172766160042804,
      "auc": 0.9855769230769231,
      "average_precision": 0.9891493055555556,
      "source_fit_kind": "Unchanged original frozen full-source model; saved target probabilities",
      "tp": 0,
      "fn": 16,
      "tn": 13,
      "fp": 0,
      "sensitivity": 0.0,
      "specificity": 1.0,
      "balanced_accuracy": 0.5,
      "youden_j": 0.0,
      "positive_predictions": 0,
      "n": 29
    },
    {
      "dataset": "GSE28829",
      "learning_context": "all_source",
      "rule": "source_sensitivity_0.90",
      "threshold": 0.6921545481109297,
      "auc": 0.9855769230769231,
      "average_precision": 0.9891493055555556,
      "source_fit_kind": "Unchanged original frozen full-source model; saved target probabilities",
      "tp": 0,
      "fn": 16,
      "tn": 13,
      "fp": 0,
      "sensitivity": 0.0,
      "specificity": 1.0,
      "balanced_accuracy": 0.5,
      "youden_j": 0.0,
      "positive_predictions": 0,
      "n": 29
    }
  ],
  "score_geometry_class_means": [
    {
      "dataset": "GSE100927",
      "class_state": "all",
      "n_specimens": 95,
      "intercept": 0.28075375142531145,
      "positive_mean_feature_sum": 8.209203373728925e-15,
      "negative_mean_feature_sum": -6.8935537103193296e-15,
      "mean_logit": 0.28075375142531295,
      "mean_probability": 0.6380054480724642,
      "source_in_sample_reference": true,
      "aggregation": "Observed class composition"
    },
    {
      "dataset": "GSE100927",
      "class_state": "0",
      "n_specimens": 30,
      "intercept": 0.28075375142531145,
      "positive_mean_feature_sum": 2.3255165091130245,
      "negative_mean_feature_sum": -8.419197272710434,
      "mean_logit": -5.812927012172098,
      "mean_probability": 0.015611482277872747,
      "source_in_sample_reference": true,
      "aggregation": "One deposited class"
    },
    {
      "dataset": "GSE100927",
      "class_state": "1",
      "n_specimens": 65,
      "intercept": 0.28075375142531145,
      "positive_mean_feature_sum": 3.8857833566355895,
      "negative_mean_feature_sum": -1.0733153118983216,
      "mean_logit": 3.093221796162579,
      "mean_probability": 0.9252642015161217,
      "source_in_sample_reference": true,
      "aggregation": "One deposited class"
    },
    {
      "dataset": "GSE100927",
      "class_state": "class_balanced",
      "n_specimens": 95,
      "intercept": 0.28075375142531145,
      "positive_mean_feature_sum": 0.6261005986073516,
      "negative_mean_feature_sum": -2.266706958037422,
      "mean_logit": -1.359852608004759,
      "mean_probability": 0.4704378418969972,
      "source_in_sample_reference": true,
      "aggregation": "Equal weight to two class means; not observed prevalence and not exchangeable endpoints"
    },
    {
      "dataset": "GSE43292",
      "class_state": "all",
      "n_specimens": 64,
      "intercept": 0.28075375142531145,
      "positive_mean_feature_sum": 6.145514392240899,
      "negative_mean_feature_sum": -14.733456217267342,
      "mean_logit": -8.307188073601132,
      "mean_probability": 0.004041524146513516,
      "source_in_sample_reference": false,
      "aggregation": "Observed class composition"
    },
    {
      "dataset": "GSE43292",
      "class_state": "0",
      "n_specimens": 32,
      "intercept": 0.28075375142531145,
      "positive_mean_feature_sum": 5.491671314881044,
      "negative_mean_feature_sum": -15.773555642267372,
      "mean_logit": -10.001130575961014,
      "mean_probability": 0.0003994076231145983,
      "source_in_sample_reference": false,
      "aggregation": "One deposited class"
    },
    {
      "dataset": "GSE43292",
      "class_state": "1",
      "n_specimens": 32,
      "intercept": 0.28075375142531145,
      "positive_mean_feature_sum": 7.1057148296956525,
      "negative_mean_feature_sum": -13.999714152362216,
      "mean_logit": -6.613245571241253,
      "mean_probability": 0.007683640669912433,
      "source_in_sample_reference": false,
      "aggregation": "One deposited class"
    },
    {
      "dataset": "GSE43292",
      "class_state": "class_balanced",
      "n_specimens": 64,
      "intercept": 0.28075375142531145,
      "positive_mean_feature_sum": 6.145514392240898,
      "negative_mean_feature_sum": -14.733456217267344,
      "mean_logit": -8.307188073601132,
      "mean_probability": 0.004041524146513516,
      "source_in_sample_reference": false,
      "aggregation": "Equal weight to two class means; not observed prevalence and not exchangeable endpoints"
    },
    {
      "dataset": "GSE28829",
      "class_state": "all",
      "n_specimens": 29,
      "intercept": 0.28075375142531145,
      "positive_mean_feature_sum": 7.936677962247373,
      "negative_mean_feature_sum": -11.635890948527138,
      "mean_logit": -3.4184592348544554,
      "mean_probability": 0.0787911664395725,
      "source_in_sample_reference": false,
      "aggregation": "Observed class composition"
    },
    {
      "dataset": "GSE28829",
      "class_state": "0",
      "n_specimens": 13,
      "intercept": 0.28075375142531145,
      "positive_mean_feature_sum": 7.495631300216419,
      "negative_mean_feature_sum": -12.884792834100288,
      "mean_logit": -5.108407782458557,
      "mean_probability": 0.011406816608921845,
      "source_in_sample_reference": false,
      "aggregation": "One deposited class"
    },
    {
      "dataset": "GSE28829",
      "class_state": "1",
      "n_specimens": 16,
      "intercept": 0.28075375142531145,
      "positive_mean_feature_sum": 8.521117008863742,
      "negative_mean_feature_sum": -10.847246800215176,
      "mean_logit": -2.045376039926123,
      "mean_probability": 0.13354095067697622,
      "source_in_sample_reference": false,
      "aggregation": "One deposited class"
    },
    {
      "dataset": "GSE28829",
      "class_state": "class_balanced",
      "n_specimens": 29,
      "intercept": 0.28075375142531145,
      "positive_mean_feature_sum": 7.88435959500338,
      "negative_mean_feature_sum": -11.742005257621031,
      "mean_logit": -3.57689191119234,
      "mean_probability": 0.07247388364294903,
      "source_in_sample_reference": false,
      "aggregation": "Equal weight to two class means; not observed prevalence and not exchangeable endpoints"
    }
  ],
  "standardization_displacement": [
    {
      "dataset": "GSE100927",
      "class_state": "all",
      "n_specimens": 95,
      "n_gene_values": 19000,
      "n_abs_z_gt3": 22,
      "fraction_abs_z_gt3": 0.0011578947368421054,
      "median_abs_z": 0.7973998613081814,
      "p90_abs_z": 1.554206675023204
    },
    {
      "dataset": "GSE100927",
      "class_state": "0",
      "n_specimens": 30,
      "n_gene_values": 6000,
      "n_abs_z_gt3": 5,
      "fraction_abs_z_gt3": 0.0008333333333333334,
      "median_abs_z": 1.1201474827090043,
      "p90_abs_z": 1.849263556571784
    },
    {
      "dataset": "GSE100927",
      "class_state": "1",
      "n_specimens": 65,
      "n_gene_values": 13000,
      "n_abs_z_gt3": 17,
      "fraction_abs_z_gt3": 0.0013076923076923077,
      "median_abs_z": 0.6507980670633153,
      "p90_abs_z": 1.3145897098574633
    },
    {
      "dataset": "GSE43292",
      "class_state": "all",
      "n_specimens": 64,
      "n_gene_values": 12800,
      "n_abs_z_gt3": 2971,
      "fraction_abs_z_gt3": 0.232109375,
      "median_abs_z": 1.6001051527755341,
      "p90_abs_z": 4.596857176836017
    },
    {
      "dataset": "GSE43292",
      "class_state": "0",
      "n_specimens": 32,
      "n_gene_values": 6400,
      "n_abs_z_gt3": 1539,
      "fraction_abs_z_gt3": 0.24046875,
      "median_abs_z": 1.6159846213367581,
      "p90_abs_z": 4.714669882704726
    },
    {
      "dataset": "GSE43292",
      "class_state": "1",
      "n_specimens": 32,
      "n_gene_values": 6400,
      "n_abs_z_gt3": 1432,
      "fraction_abs_z_gt3": 0.22375,
      "median_abs_z": 1.5850293275925316,
      "p90_abs_z": 4.5070409172914365
    },
    {
      "dataset": "GSE28829",
      "class_state": "all",
      "n_specimens": 29,
      "n_gene_values": 5800,
      "n_abs_z_gt3": 1259,
      "fraction_abs_z_gt3": 0.2170689655172414,
      "median_abs_z": 1.6811730458982468,
      "p90_abs_z": 4.166538620769876
    },
    {
      "dataset": "GSE28829",
      "class_state": "0",
      "n_specimens": 13,
      "n_gene_values": 2600,
      "n_abs_z_gt3": 609,
      "fraction_abs_z_gt3": 0.23423076923076924,
      "median_abs_z": 1.7898946528367037,
      "p90_abs_z": 4.266956243321578
    },
    {
      "dataset": "GSE28829",
      "class_state": "1",
      "n_specimens": 16,
      "n_gene_values": 3200,
      "n_abs_z_gt3": 650,
      "fraction_abs_z_gt3": 0.203125,
      "median_abs_z": 1.5965529051355725,
      "p90_abs_z": 4.040227043974521
    }
  ],
  "primary_reversed_patients": [
    "12",
    "17",
    "21"
  ],
  "paired_auc_deletion_ranges": [
    {
      "model": "C1Q",
      "min": 0.8178980228928199,
      "max": 0.8439125910509886
    },
    {
      "model": "Wu6",
      "min": 0.837669094693028,
      "max": 0.8668054110301768
    },
    {
      "model": "centroid200",
      "min": 0.8647242455775235,
      "max": 0.8938605619146722
    },
    {
      "model": "forest200",
      "min": 0.8668054110301768,
      "max": 0.8917793964620186
    },
    {
      "model": "ridge200",
      "min": 0.8688865764828304,
      "max": 0.8959417273673257
    }
  ],
  "histology_auc_deletion_ranges": [
    {
      "model": "C1Q",
      "min": 0.9479166666666666,
      "max": 1.0
    },
    {
      "model": "Wu6",
      "min": 0.96875,
      "max": 1.0
    },
    {
      "model": "centroid200",
      "min": 1.0,
      "max": 1.0
    },
    {
      "model": "forest200",
      "min": 0.8333333333333334,
      "max": 0.9010416666666665
    },
    {
      "model": "ridge200",
      "min": 0.984375,
      "max": 0.9948717948717949
    }
  ],
  "limits": [
    "Threshold objectives on source cross-fitted scores are optimization quantities, not unbiased source performance estimates.",
    "Inner and final fitted score scales can differ; nested outer evaluation tests the full source-only rule.",
    "Cross-fitted scores are pooled here only as threshold-learning inputs, not for the original nine-cell AUROC estimand.",
    "Known target outcomes were previously inspected. This is source-only fitting within an openly exploratory post-result investigation.",
    "Source full-fit score/feature displays are in-sample references, not validation performance.",
    "Linear attribution and |z|>3 displacement do not isolate platform, procurement or endpoint causes or establish causal genes.",
    "Case deletions condition on fixed scores and are not refits, confidence intervals or independent replication."
  ]
}
```
