## Supplementary material for "Anatomical comparison populations and threshold transport in vascular transcriptomic classification": Reproducibility archive: code, provenance and results: frozen_primary_model.json

```
{
  "intercept": 0.28075375142531145,
  "C": 0.1,
  "k": 200,
  "source_units": 95,
  "vocabulary_count": 15235,
  "fit_utc": "2026-10-25T15:59:00.488894+00:00"
}
```
