## Supplementary material for "Anatomical comparison populations and threshold transport in vascular transcriptomic classification": LaTeX source and editable figures: feature_extension_captions.json

```
{
  "Figure_7": {
    "title": "Gene-panel controls separate source ranking from external transport",
    "panel_count": 4,
    "panels": {
      "A": "Source mean-fold AUROC for outcome-independent random panels and the disjoint next-ranked panel",
      "B": "Every fixed panel followed from source discrimination to two distinct external contrasts",
      "C": "Marginal tissue AUROC versus within-patient ordering for each fixed panel",
      "D": "External balanced accuracy at the unchanged technical threshold"
    },
    "caption": "Exploratory analyses added after inspection of the original results. Twenty 200-gene panels were drawn once without using outcomes (seed 20261026); all draws are retained. The next-ranked control selects training ranks 201-400 after excluding each training set's top 200 genes. All trainable rules use source-only scaling and the same fixed ridge specification. New-control ranking metrics use raw linear logits to avoid artificial ties from floating-point sigmoid saturation; probabilities remain the inputs to threshold and Brier diagnostics. A, Each random point is its panel's mean across the original 30 held-out folds. Bars for primary and next-ranked panels show the ten-repetition range, not a confidence interval; the horizontal axis is zoomed. B, Each grey line follows the same random panel; source cross-validation and external full-source fits are different evaluations, and the three contrasts are not interchangeable endpoints. C, For each panel, marginal tissue AUROC and within-patient plaque > intact concordance answer different comparison questions in GSE43292; half credit is assigned to ties. No external winner is selected. D, Tied random-panel values are stacked only for visibility. The unchanged 0.5 rule is a technical classifier diagnostic, not a validated clinical decision threshold. Panel draws and overlapping folds are not independent cohorts; variations across panels are not confidence intervals.",
    "source_tables": [
      "results/exploratory_features/representation_fold_metrics.csv",
      "results/exploratory_features/representation_external_metrics.csv",
      "results/exploratory_features/random_panel_genes.csv",
      "results/primary_fold_metrics.csv",
      "results/external_metrics.csv",
      "results/exploratory_features/representation_external_predictions.csv"
    ],
    "width_cm": 17,
    "formats": [
      "PDF",
      "SVG",
      "PNG_300dpi"
    ],
    "analysis_status": "Exploratory; added after original results"
  },
  "Figure_8": {
    "title": "Feature membership varies across fits despite stable source ranking",
    "panel_count": 3,
    "panels": {
      "A": "All 15235 genes, including genes never selected, grouped by selection count",
      "B": "Pairwise Jaccard overlap of the 30 source-fold feature sets",
      "C": "Membership and coefficient direction for a source-selected named-gene display"
    },
    "caption": "Exploratory feature-recovery analysis after the original results. The 30 primary source fits were replayed to recover selected genes and coefficients; held-out predictions were checked against the saved original predictions before interpretation. A, All 15,235 candidate genes are included; the count axis is logarithmic. Each fit selects 200 genes, with 619 distinct genes selected across fits, including 45 selected in every fit. B, Jaccard overlap is intersection divided by union. Three adjacent rows/columns constitute the three folds of a repetition; diagonal values equal one. Off-diagonal comparisons reuse training observations and are descriptive, not independent replications or confidence intervals. C, Named genes are the 20 largest absolute coefficients of the unchanged full-source primary model, selected without using external outcomes; full-source coefficients appear beside names. Each tile shows absence or coefficient sign in one recovered fold fit, with selection counts at right. These high-weight genes range from intermittent to persistent membership, while A-B retain the full vocabulary. No stable signature is refitted or revalidated using these summaries. Correlated genes and fold-specific standardization prevent interpreting coefficient magnitude or selection frequency as causal biological importance.",
    "source_tables": [
      "results/exploratory_features/feature_stability.csv",
      "results/exploratory_features/primary_fold_features.csv",
      "results/exploratory_features/feature_jaccard.csv",
      "results/frozen_primary_coefficients.csv"
    ],
    "width_cm": 17,
    "formats": [
      "PDF",
      "SVG",
      "PNG_300dpi"
    ],
    "analysis_status": "Exploratory; added after original results"
  }
}
```
