## Supplementary material for "Anatomical comparison populations and threshold transport in vascular transcriptomic classification": LaTeX source and editable figures: figure_captions.json

```
{
  "Figure_1": {
    "title": "Study design and source-tissue structure",
    "panel_count": 4,
    "panels": {
      "A": "Study structure and distinct external contrasts",
      "B": "Arrays versus full-label groups by bed/status",
      "C": "Source sex distribution at label-group level",
      "D": "Profile similarity audit"
    },
    "caption": "A, Study structure; the full-source frozen model is applied without target fitting. B, 104 deposited arrays are conservatively aggregated into 95 full-label groups (65 disease, 30 control), not authenticated independent patients. C, Male proportions illustrate a covariate available to the bed-and-sex control. D, Rank-profile similarity of the nine repeated-label pairs versus other pairs within the same bed and status. Pairwise comparisons are dependent and descriptive; high correlation does not authenticate donor identity. Infra., infrapopliteal.",
    "source_tables": [
      "results/primary_analysis_units.csv",
      "results/ambiguous_label_profile_similarity.csv",
      "results/unmatched_within_stratum_similarity.csv"
    ],
    "width_cm": 17,
    "formats": [
      "PDF",
      "SVG",
      "PNG_300dpi"
    ]
  },
  "Figure_2": {
    "title": "Discrimination and anatomical comparison populations",
    "panel_count": 4,
    "panels": {
      "A": "Seven fixed models: pooled and diagonal-mean AUROC",
      "B": "Mean nine-cell primary AUROC matrix",
      "C": "Mean nine-cell pair weights",
      "D": "Mixture grid using mean cell AUROCs"
    },
    "caption": "A, Fold metrics are averaged within each repetition, then summarized across ten repetitions; bars are the observed split range, not confidence intervals. B, Each cell compares case and control scores generated by the same held-out-fold model; cells are averaged over 30 folds. C, Mean fractions of all case–control pairs; within each fold the pair-weighted sum of cell AUROCs exactly equals pooled AUROC. D, The two 0.1-step three-bed simplexes each contain 66 mixtures, giving 4,356 deterministic reweighting scenarios. This histogram is the distribution of scenario values from the mean cell matrix, not a sampling distribution or observed population. It differs from the protocol's mean per-fold extrema, reported numerically in results. C1Q and Wu6 are retrospective literature controls with prior cohort exposure, not independent biomarker discovery validation.",
    "source_tables": [
      "results/primary_fold_metrics.csv",
      "results/primary_pair_cells.csv"
    ],
    "width_cm": 17,
    "formats": [
      "PDF",
      "SVG",
      "PNG_300dpi"
    ]
  },
  "Figure_3": {
    "title": "Transport to held-out arterial beds",
    "panel_count": 4,
    "panels": {
      "A": "Four source-fitted expression models and the fixed C1Q rule",
      "B": "Probability-model threshold transport",
      "C": "Six directional primary-model transports",
      "D": "Proxy-control purging: metric differences and exclusions"
    },
    "caption": "A–B, For each trainable expression specification, a separate model is fitted on two source beds and evaluated in the remaining bed; the fixed C1Q score is applied without fitting. C, Ridge-200 is trained in a single bed for each of six directed source–target comparisons; cells show AUROC and balanced accuracy at the fixed 0.5 threshold. D, Changes after excluding source controls with a numeric suffix/sex proxy matching target controls; labels give the number removed. This deliberately conservative sensitivity does not authenticate shared donors. C, carotid; F, femoral; I, infrapopliteal. C1Q and centroid scores are not probabilities and are excluded from fixed-probability-threshold diagnostics. No uncertainty bars are inferred from these three or six dependent tasks.",
    "source_tables": [
      "results/transport_metrics.csv"
    ],
    "width_cm": 17,
    "formats": [
      "PDF",
      "SVG",
      "PNG_300dpi"
    ]
  },
  "Figure_4": {
    "title": "Paired external tissue discrimination and threshold failure",
    "panel_count": 5,
    "panels": {
      "A": "All 32 paired primary-model scores on original probability/log axis",
      "B": "Primary-model external ROC",
      "C": "All paired raw-score differences",
      "D": "Model AUROC and paired concordance with conditional intervals",
      "E": "Threshold and Brier diagnostics for probability models"
    },
    "caption": "Frozen source models are applied to GSE43292: 64 carotid tissues from 32 paired hypertensive endarterectomy patients, plaque versus macroscopically intact Stary I/II tissue. A, Lines join tissues from the same patient; red indicates a lower plaque score. The log axis displays the original positive scores and the unchanged threshold. B, The primary-model AUROC interval uses 2,000 patient-block bootstrap draws. C, Raw paired differences, scaled only by 1,000 for legibility. D, AUROC intervals use the patient bootstrap; pair-concordance intervals are exact binomial intervals because there are no ties. These are conditional on the frozen model. E, All primary-model scores fall below 0.5 despite ranking discrimination. Brier scores describe selected tissue samples and are not clinical-risk calibration. Nonprobability scores have no threshold/Brier entries.",
    "source_tables": [
      "results/external_predictions.csv",
      "results/external_pairs.csv",
      "results/external_metrics.csv"
    ],
    "width_cm": 17,
    "formats": [
      "PDF",
      "SVG",
      "PNG_300dpi"
    ]
  },
  "Figure_5": {
    "title": "External histology contrast: advanced versus early lesions",
    "panel_count": 4,
    "panels": {
      "A": "Primary-model severity ROC",
      "B": "All primary probability scores by histology",
      "C": "Five fixed-model AUROCs with intervals",
      "D": "Probability-model threshold diagnostics"
    },
    "caption": "GSE28829 contains 29 autopsy carotid specimens (13 early, 16 advanced lesions); deposited metadata do not establish an independent donor count. This is a changed histological contrast, not healthy-control discrimination. A, Primary frozen-model ROC. B, Original probability scores on a log axis; horizontal marks are within-class medians. C, Conditional percentile intervals from 2,000 class-stratified specimen bootstraps; unresolved donor dependence is not captured. A perfect observed AUROC can have a degenerate fixed-score empirical interval, which does not establish zero uncertainty. D, Threshold diagnostics without target recalibration; Brier values do not estimate clinical-risk calibration. No best external model was selected for the primary conclusion.",
    "source_tables": [
      "results/external_predictions.csv",
      "results/external_metrics.csv"
    ],
    "width_cm": 17,
    "formats": [
      "PDF",
      "SVG",
      "PNG_300dpi"
    ]
  },
  "Figure_6": {
    "title": "Specification, negative-control and subset stability analyses",
    "panel_count": 5,
    "panels": {
      "A": "Eight alternative specifications plus primary AUROC",
      "B": "The same specifications' primary composition contrast",
      "C": "Within-bed label-permutation pipeline null",
      "D": "Unrestricted label-permutation pipeline null",
      "E": "Thirty full-pipeline 80% stratum subsamples"
    },
    "caption": "A–B, Each point is the mean of ten repetition means, each formed from three held-out folds; bars show the ten-repeat range, not confidence intervals. Each alternative was specified before its dependent analysis. Identity conventions include excluding all repeated-label records (86 arrays), retaining 104 arrays with full-label groups kept in one fold, and conservatively grouping possible shared-control suffix/sex proxies. C–D, Ninety-nine label permutations per scheme rerun feature selection, scaling and fitting; the observed line is the first fixed three-fold scheme. These are pipeline-null diagnostics, not tests of anatomical causation or independent replications. E, Thirty stratified 80% subsets (flooring within six strata gives 75 label groups) rerun the complete primary pipeline. Shading shows mean per-fold mixture extrema within each subset, not a confidence band.",
    "source_tables": [
      "results/primary_fold_metrics.csv",
      "results/sensitivity_all_fold_metrics.csv",
      "results/permutation_nulls.csv",
      "results/full_pipeline_subsampling.csv"
    ],
    "width_cm": 17,
    "formats": [
      "PDF",
      "SVG",
      "PNG_300dpi"
    ]
  },
  "Figure_7": {
    "title": "Gene-panel controls separate source ranking from external transport",
    "panel_count": 4,
    "panels": {
      "A": "Source mean-fold AUROC for outcome-independent random panels and the disjoint next-ranked panel",
      "B": "Every fixed panel followed from source discrimination to two distinct external contrasts",
      "C": "Marginal tissue AUROC versus within-patient ordering for each fixed panel",
      "D": "External balanced accuracy at the unchanged technical threshold"
    },
    "caption": "Exploratory analyses added after inspection of the original results. Twenty 200-gene panels were drawn once without using outcomes (seed 20261026); all draws are retained. The next-ranked control selects training ranks 201-400 after excluding each training set's top 200 genes. All trainable rules use source-only scaling and the same fixed ridge specification. New-control ranking metrics use raw linear logits to avoid artificial ties from floating-point sigmoid saturation; probabilities remain the inputs to threshold and Brier diagnostics. A, Each random point is its panel's mean across the original 30 held-out folds. Bars for primary and next-ranked panels show the ten-repetition range, not a confidence interval; the horizontal axis is zoomed. B, Each grey line follows the same random panel; source cross-validation and external full-source fits are different evaluations, and the three contrasts are not interchangeable endpoints. C, For each panel, marginal tissue AUROC and within-patient plaque > intact concordance answer different comparison questions in GSE43292; half credit is assigned to ties. No external winner is selected. D, Tied random-panel values are stacked only for visibility. The unchanged 0.5 rule is a technical classifier diagnostic, not a validated clinical decision threshold. Panel draws and overlapping folds are not independent cohorts; variations across panels are not confidence intervals.",
    "source_tables": [
      "results/exploratory_features/representation_fold_metrics.csv",
      "results/exploratory_features/representation_external_metrics.csv",
      "results/exploratory_features/random_panel_genes.csv",
      "results/primary_fold_metrics.csv",
      "results/external_metrics.csv",
      "results/exploratory_features/representation_external_predictions.csv"
    ],
    "width_cm": 17,
    "formats": [
      "PDF",
      "SVG",
      "PNG_300dpi"
    ],
    "analysis_status": "Exploratory; added after original results"
  },
  "Figure_8": {
    "title": "Feature membership varies across fits despite stable source ranking",
    "panel_count": 3,
    "panels": {
      "A": "All 15235 genes, including genes never selected, grouped by selection count",
      "B": "Pairwise Jaccard overlap of the 30 source-fold feature sets",
      "C": "Membership and coefficient direction for a source-selected named-gene display"
    },
    "caption": "Exploratory feature-recovery analysis after the original results. The 30 primary source fits were replayed to recover selected genes and coefficients; held-out predictions were checked against the saved original predictions before interpretation. A, All 15,235 candidate genes are included; the count axis is logarithmic. Each fit selects 200 genes, with 619 distinct genes selected across fits, including 45 selected in every fit. B, Jaccard overlap is intersection divided by union. Three adjacent rows/columns constitute the three folds of a repetition; diagonal values equal one. Off-diagonal comparisons reuse training observations and are descriptive, not independent replications or confidence intervals. C, Named genes are the 20 largest absolute coefficients of the unchanged full-source primary model, selected without using external outcomes; full-source coefficients appear beside names. Each tile shows absence or coefficient sign in one recovered fold fit, with selection counts at right. These high-weight genes range from intermittent to persistent membership, while A-B retain the full vocabulary. No stable signature is refitted or revalidated using these summaries. Correlated genes and fold-specific standardization prevent interpreting coefficient magnitude or selection frequency as causal biological importance.",
    "source_tables": [
      "results/exploratory_features/feature_stability.csv",
      "results/exploratory_features/primary_fold_features.csv",
      "results/exploratory_features/feature_jaccard.csv",
      "results/frozen_primary_coefficients.csv"
    ],
    "width_cm": 17,
    "formats": [
      "PDF",
      "SVG",
      "PNG_300dpi"
    ],
    "analysis_status": "Exploratory; added after original results"
  },
  "Figure_9": {
    "title": "Frozen score geometry under changed tissue comparisons",
    "panel_count": 4,
    "panels": {
      "A": "Observed class score distributions",
      "B": "Exact class-mean linear accounting",
      "C": "Source-standardized feature displacement",
      "D": "Source-selected named-feature display"
    },
    "caption": "Post-result exploratory diagnostics. A, Each point is one specimen or source label group scored with the same original full-source ridge model; source values are in-sample descriptive references, not held-out performance. Black marks denote class medians. B, Positive and negative sums of the 200 class-mean coefficient-weighted standardized features, plus the intercept, exactly reconstruct the black mean-logit markers. Classes are shown separately because overall cohort means also depend on class composition. C, Each point gives the fraction of 200 selected feature values outside absolute source-standardized z = 3; diamonds show class means. This descriptive reference does not establish an out-of-distribution detector or patient error rate. D, Genes are displayed in descending absolute full-source coefficient order, fixed without target outcomes; the heatmap shows only these 20 genes, whereas B uses all 200. Src C/D, source donor control/surgical disease; Pair I/P, paired intact/plaque tissues; Hist E/A, early/advanced histology. These are distinct endpoints. The accounting does not identify causal genes or isolate platform, procurement, normalization or comparator effects. GSE28829 donor independence is unresolved.",
    "source_tables": [
      "results/exploratory_threshold/score_geometry_samples.csv",
      "results/exploratory_threshold/class_logit_decomposition.csv",
      "results/exploratory_threshold/mean_feature_contributions.csv",
      "results/exploratory_threshold/top20_source_coefficient_genes.csv"
    ],
    "analysis_status": "Post-result exploratory diagnostics, extension04",
    "width_cm": 17,
    "formats": [
      "PDF",
      "SVG",
      "PNG_300dpi"
    ]
  },
  "Figure_10": {
    "title": "Tested source thresholds leave external sensitivity at zero",
    "panel_count": 5,
    "panels": {
      "A": "Source-only selected thresholds",
      "B": "Nested arterial-bed threshold evaluation",
      "C": "Paired target descriptive threshold sweep",
      "D": "Histology target descriptive threshold sweep",
      "E": "Frozen external confusion counts"
    },
    "caption": "Post-result exploratory diagnostics; no target threshold optimization or recalibration. A, Source threshold rules are fixed 0.5, maximum Youden J and the largest candidate meeting source sensitivity at least 0.90. Candidates are adjacent score midpoints plus endpoints 0 and 1; Youden ties choose the value closest to 0.5, then the smaller value. The 0.90 constraint is illustrative, not a clinical target. The all-source rule uses the original first three-fold repetition, one held-out score per label group. Each anatomical rule uses a new inner three-fold cross-fit confined to the other two beds. B, Each full outer-training fit is evaluated only in its excluded bed; no source fitting or threshold selection used that bed. C–D, Outcome-dependent sweeps describe the already observed target scores; vertical lines mark the three unchanged source rules, whose values are shown in A/E. No target-best cutoff is promoted. E, TP/FN and TN/FP are tissue counts, not numbers of independent patients across cohorts. Source maxima/constraints are optimization quantities, not unbiased source performance estimates. The frozen external model and original primary 0.5 results are unchanged. Previously inspected ten-repeat averaged-source threshold calculations are separately disclosed and are not this first-repetition recipe.",
    "source_tables": [
      "results/exploratory_threshold/threshold_rules.csv",
      "results/exploratory_threshold/evaluation_metrics.csv",
      "results/exploratory_threshold/threshold_response_curves.csv"
    ],
    "analysis_status": "Post-result exploratory diagnostics, extension04",
    "width_cm": 17,
    "formats": [
      "PDF",
      "SVG",
      "PNG_300dpi"
    ]
  },
  "Figure_11": {
    "title": "Individual failures and fixed-score influence boundaries",
    "panel_count": 4,
    "panels": {
      "A": "Complete paired rule-ordering map",
      "B": "Patient-block deletion influence for two estimands",
      "C": "Histology specimen deletion influence",
      "D": "Exact linear accounting of retrospective primary failures"
    },
    "caption": "Post-result exploratory failure diagnostics. A, All 32 known patient pairs and five fixed expression rules are shown in numerical patient order; a subset of axis identifiers is labeled for legibility. Blue means plaque scores above intact tissue and red means the reverse. No ties occurred. Bold red identifiers mark the three primary ridge reversals, selected retrospectively as failures; colors compare ordering signs, not raw score scales across models. B, Each point deletes both tissues from one patient while retaining every other frozen score; upper and lower displays concern marginal AUROC and within-patient concordance, respectively. These are influence descriptions, not refits, bootstrap draws or confidence intervals. C, Analogous fixed-score deletion removes one of 29 histology specimens; donor dependence remains unknown. D, Coefficient-weighted paired rank differences exactly reconstruct the plaque-minus-intact logit margin. Five named genes are the largest absolute coefficients in the full-source model, not chosen from these failed patients. The other 195 genes are summed; the intercept and source center cancel in paired differences. This algebra does not establish biological causes of failure. The three failed pairs do not represent an independently selected validation set.",
    "source_tables": [
      "results/exploratory_threshold/paired_five_rule_sign_map.csv",
      "results/exploratory_threshold/paired_deletion_influence.csv",
      "results/exploratory_threshold/histology_deletion_influence.csv",
      "results/exploratory_threshold/paired_feature_logit_differences.csv",
      "results/exploratory_threshold/paired_primary_margins.csv",
      "results/exploratory_threshold/top20_source_coefficient_genes.csv"
    ],
    "analysis_status": "Post-result exploratory diagnostics, extension04",
    "width_cm": 17,
    "formats": [
      "PDF",
      "SVG",
      "PNG_300dpi"
    ]
  }
}
```
