## Supplementary material for "Anatomical comparison populations and threshold transport in vascular transcriptomic classification": LaTeX source and editable figures: threshold_extension_captions.json

```
{
  "Figure_9": {
    "title": "Frozen score geometry under changed tissue comparisons",
    "panel_count": 4,
    "panels": {
      "A": "Observed class score distributions",
      "B": "Exact class-mean linear accounting",
      "C": "Source-standardized feature displacement",
      "D": "Source-selected named-feature display"
    },
    "caption": "Post-result exploratory diagnostics. A, Each point is one specimen or source label group scored with the same original full-source ridge model; source values are in-sample descriptive references, not held-out performance. Black marks denote class medians. B, Positive and negative sums of the 200 class-mean coefficient-weighted standardized features, plus the intercept, exactly reconstruct the black mean-logit markers. Classes are shown separately because overall cohort means also depend on class composition. C, Each point gives the fraction of 200 selected feature values outside absolute source-standardized z = 3; diamonds show class means. This descriptive reference does not establish an out-of-distribution detector or patient error rate. D, Genes are displayed in descending absolute full-source coefficient order, fixed without target outcomes; the heatmap shows only these 20 genes, whereas B uses all 200. Src C/D, source donor control/surgical disease; Pair I/P, paired intact/plaque tissues; Hist E/A, early/advanced histology. These are distinct endpoints. The accounting does not identify causal genes or isolate platform, procurement, normalization or comparator effects. GSE28829 donor independence is unresolved.",
    "source_tables": [
      "exploratory_threshold/score_geometry_samples.csv",
      "exploratory_threshold/class_logit_decomposition.csv",
      "exploratory_threshold/mean_feature_contributions.csv",
      "exploratory_threshold/top20_source_coefficient_genes.csv"
    ],
    "analysis_status": "Post-result exploratory diagnostics, extension04",
    "width_cm": 17,
    "formats": [
      "PDF",
      "SVG",
      "PNG_300dpi"
    ]
  },
  "Figure_10": {
    "title": "Tested source thresholds leave external sensitivity at zero",
    "panel_count": 5,
    "panels": {
      "A": "Source-only selected thresholds",
      "B": "Nested arterial-bed threshold evaluation",
      "C": "Paired target descriptive threshold sweep",
      "D": "Histology target descriptive threshold sweep",
      "E": "Frozen external confusion counts"
    },
    "caption": "Post-result exploratory diagnostics; no target threshold optimization or recalibration. A, Source threshold rules are fixed 0.5, maximum Youden J and the largest candidate meeting source sensitivity at least 0.90. Candidates are adjacent score midpoints plus endpoints 0 and 1; Youden ties choose the value closest to 0.5, then the smaller value. The 0.90 constraint is illustrative, not a clinical target. The all-source rule uses the original first three-fold repetition, one held-out score per label group. Each anatomical rule uses a new inner three-fold cross-fit confined to the other two beds. B, Each full outer-training fit is evaluated only in its excluded bed; no source fitting or threshold selection used that bed. C–D, Outcome-dependent sweeps describe the already observed target scores; vertical lines mark the three unchanged source rules, whose values are shown in A/E. No target-best cutoff is promoted. E, TP/FN and TN/FP are tissue counts, not numbers of independent patients across cohorts. Source maxima/constraints are optimization quantities, not unbiased source performance estimates. The frozen external model and original primary 0.5 results are unchanged. Previously inspected ten-repeat averaged-source threshold calculations are separately disclosed and are not this first-repetition recipe.",
    "source_tables": [
      "exploratory_threshold/threshold_rules.csv",
      "exploratory_threshold/evaluation_metrics.csv",
      "exploratory_threshold/threshold_response_curves.csv"
    ],
    "analysis_status": "Post-result exploratory diagnostics, extension04",
    "width_cm": 17,
    "formats": [
      "PDF",
      "SVG",
      "PNG_300dpi"
    ]
  },
  "Figure_11": {
    "title": "Individual failures and fixed-score influence boundaries",
    "panel_count": 4,
    "panels": {
      "A": "Complete paired rule-ordering map",
      "B": "Patient-block deletion influence for two estimands",
      "C": "Histology specimen deletion influence",
      "D": "Exact linear accounting of retrospective primary failures"
    },
    "caption": "Post-result exploratory failure diagnostics. A, All 32 known patient pairs and five fixed expression rules are shown in numerical patient order; a subset of axis identifiers is labeled for legibility. Blue means plaque scores above intact tissue and red means the reverse. No ties occurred. Bold red identifiers mark the three primary ridge reversals, selected retrospectively as failures; colors compare ordering signs, not raw score scales across models. B, Each point deletes both tissues from one patient while retaining every other frozen score; upper and lower displays concern marginal AUROC and within-patient concordance, respectively. These are influence descriptions, not refits, bootstrap draws or confidence intervals. C, Analogous fixed-score deletion removes one of 29 histology specimens; donor dependence remains unknown. D, Coefficient-weighted paired rank differences exactly reconstruct the plaque-minus-intact logit margin. Five named genes are the largest absolute coefficients in the full-source model, not chosen from these failed patients. The other 195 genes are summed; the intercept and source center cancel in paired differences. This algebra does not establish biological causes of failure. The three failed pairs do not represent an independently selected validation set.",
    "source_tables": [
      "exploratory_threshold/paired_five_rule_sign_map.csv",
      "exploratory_threshold/paired_deletion_influence.csv",
      "exploratory_threshold/histology_deletion_influence.csv",
      "exploratory_threshold/paired_feature_logit_differences.csv",
      "exploratory_threshold/paired_primary_margins.csv",
      "exploratory_threshold/top20_source_coefficient_genes.csv"
    ],
    "analysis_status": "Post-result exploratory diagnostics, extension04",
    "width_cm": 17,
    "formats": [
      "PDF",
      "SVG",
      "PNG_300dpi"
    ]
  }
}
```
