## Supplementary material for "Anatomical comparison populations and threshold transport in vascular transcriptomic classification": LaTeX source and editable figures: statistical_addendum.tex

```
% Saved-score reporting completion following internal statistical review.
% Included by supplement.tex; no model refitting and no primary-estimand change.
\clearpage
\section*{Statistical reporting clarifications and descriptive score aggregation}
\subsection*{Descriptive averages of repeated held-out scores}
The internal pre-fit protocol promised a separate pooled AUROC based on averaged
cross-fitted scores. This display was assembled after internal review from the
original saved predictions, without refitting or selecting a model. The unit is
a complete-title label group, not an authenticated subject or patient. Each of
the 95 label groups contributes exactly one held-out score in each of the ten
repetitions for each of seven models. Averaging these ten scores produces 665
label-group/model records, exported in
\path{results/descriptive_mean_crossfit_scores.csv}; the corresponding metrics
are in \path{results/descriptive_mean_crossfit_metrics.csv}.

\begin{center}
\small
\begin{tabular}{lrr}
\toprule
Model & Averaged-score pooled AUROC & Primary equal-fold mean AUROC \\
\midrule
Prevalence & 0.483590 & 0.500000 \\
Bed + sex & 0.491282 & 0.537518 \\
C1Q & 0.922564 & 0.924372 \\
Wu6 & 0.966154 & 0.969329 \\
Ridge-200 & 0.996923 & 0.996775 \\
Centroid-200 & 0.988718 & 0.985981 \\
Forest-200 & 0.990769 & 0.993074 \\
\bottomrule
\end{tabular}
\end{center}

The averaged-score AUROCs are descriptive and are not substituted for the
primary within-fold nine-cell estimand or treated as independent validation.
Different label groups receive predictions from different fitted models, and
the ten repetitions share observations and training data. In particular, the
prevalence model has AUROC 0.5 in every fold because its score is constant within
that fold, while different training-fold prevalences can produce unequal
label-group averages and a different descriptive pooled AUROC. C1Q and centroid
outputs are uncalibrated scores; the other model outputs are technical classifier
probabilities, not population disease risks. No interval is attached to this
descriptive display. The no-refit export and checks are implemented in
\path{code/export_descriptive_scores.py}, with input/output hashes and validation
details in \path{evidence/descriptive_mean_crossfit_export_audit.json}.

\subsection*{Composition contrast, ceiling, and grid extrema}
The protocol specified the signed contrast between pooled AUROC and the
equally weighted diagonal mean; it did not specify a one-sided primary
positive-inflation hypothesis and was not a registry-based preregistration.
All three primary-model diagonal cells were 1 in every held-out fold, so
$\Delta_{\mathrm{mix}}=A_{\mathrm{pooled}}-1\leq0$ necessarily held in these data.
The observed negative sign cannot establish population-level mixture invariance.
For any case and control compositions $p$ and $q$, $p^{\mathsf T}Aq$ is a convex
combination of the nine cells. Because the 0.1 grid includes all simplex vertices,
its extrema are exactly the smallest and largest cells. Mean per-fold extrema
were 0.974290 and 1.000000 (mean span 0.025710), whereas extrema of the mean cell
matrix were 0.976582 and 1.000000. The smallest individual fold cell was 0.875;
individual cells contained 12--36 overlapping case--control pairs. Grid scenarios
are deterministic descriptions, including extreme single-bed case/control
mixtures; their histogram is not a probability distribution over plausible
deployment populations.

\subsection*{Boundary intervals and subsample denominators}
The frozen primary model classified 0/32 plaque tissues as positive and 32/32
intact tissues as negative in GSE43292, and 0/16 advanced specimens as positive
and 13/13 early specimens as negative in GSE28829. Fixed-score empirical
resampling therefore necessarily returns sensitivity $[0,0]$ and specificity
$[1,1]$ in these settings, with balanced accuracy $[0.5,0.5]$. Likewise, perfect
observed ordering can yield AUROC $[1,1]$. These degenerate conditional intervals
describe the resampled empirical support; they do not imply certainty about
future or population performance. They exclude source fitting and preprocessing
uncertainty, and the GSE28829 intervals additionally retain the unresolved
donor-independence limitation. The originally specified intervals are retained;
no post hoc interval replacement or threshold calibration was performed.

The 30 source-stability subsets used the floor of 80\% within each of six strata:
disease counts $\lfloor0.8(27)\rfloor+\lfloor0.8(25)\rfloor+
\lfloor0.8(13)\rfloor=21+20+10=51$, plus $3\times8=24$ controls.
Thus each subset contained 75 of 95 label groups (78.9\% overall), rather than
76 groups from applying 80\% once to the total. These overlapping refitted
subsets describe stability and are not independent replications or a
full-pipeline confidence interval.
```
