## Supplementary material for "Anatomical comparison populations and threshold transport in vascular transcriptomic classification": LaTeX source and editable figures: RELEASE_MANIFEST.json

```
{
  "created_utc": "2026-10-30T00:04:55.275843+00:00",
  "version": "V2 exploratory figure expansion",
  "kind": "Standalone LaTeX sources and editable figures",
  "status": "Submission materials; this archive does not establish submission acceptance or public posting",
  "figure_inventory": {
    "main_figures": 11,
    "main_panels": 46,
    "supplementary_figures": 2,
    "supplementary_panels": 11
  },
  "license_note": "CC BY 4.0 authorized for manuscript; original public data retain source conditions. This archive does not relicense third-party material.",
  "excluded": "Third-party article full texts, private author correspondence/authorization, credentials, unrelated projects, caches and benchmark source PDFs.",
  "cache_policy": "No serialized Python or array caches are included. Run code/acquire.py to download and verify the six omitted official source inputs, then code/prepare.py to regenerate rank/native matrices locally.",
  "official_input_distribution": "Six large official GEO expression/platform files are omitted. Their exact URLs, byte sizes and SHA256 hashes are retained in evidence/expected_inputs_v1.json; online acquisition is required in a fresh extraction.",
  "metadata_transformation": "Noncorresponding author emails and internal authorization fields excluded from packaged author_metadata.json; local portal record is unchanged.",
  "files": {
    "README.txt": {
      "bytes": 14606,
      "sha256": "ded1f71e274c3a6474fc1b8186af937cca199fe7a9c0e291105030c500952498"
    },
    "figures/Figure_1.pdf": {
      "bytes": 33295,
      "sha256": "c3a4e7a896e3c0b8d42d62ab279b528b365e71b47e9f9768b0aa8e2407f2460b"
    },
    "figures/Figure_1.png": {
      "bytes": 333464,
      "sha256": "d4ff72abe8115c51d5660316ee6cc40c2fe946d0e8a591a11db730b78b341ebf"
    },
    "figures/Figure_1.svg": {
      "bytes": 57177,
      "sha256": "0ceb88b0d497b89a21e209bb1fc2bfe730c71ddb7730803e980a4ca3eaff4fcd"
    },
    "figures/Figure_10.pdf": {
      "bytes": 32205,
      "sha256": "c8d6b89d96b9df2b7cba97e6a512e33f96c037293c1f1dee98e1d0fadd024b48"
    },
    "figures/Figure_10.png": {
      "bytes": 365147,
      "sha256": "646c68351d94925f0dd403d4644d714f22590fa82ac2b37dc1c6cab5891ef3c7"
    },
    "figures/Figure_10.svg": {
      "bytes": 72747,
      "sha256": "785e8c82938b7a7dca12fd374f62b0d96d58b2a0b22989d7e900a2ef4a7ca50e"
    },
    "figures/Figure_11.pdf": {
      "bytes": 44133,
      "sha256": "ecb69562f7969255a0d2cdfcfdcd4f175dd67a10e0228349d5d8e9c937eed54a"
    },
    "figures/Figure_11.png": {
      "bytes": 363613,
      "sha256": "10b4c9de353a369601e965d4ca7891700a9ec2dcccbc6af0dd7e409cb468645c"
    },
    "figures/Figure_11.svg": {
      "bytes": 97282,
      "sha256": "f19e51157d1cc97a25a6c3b9d63a22736f6ba2a5d4a1357210f96f5278e2c5a6"
    },
    "figures/Figure_2.pdf": {
      "bytes": 32299,
      "sha256": "ba62561a66b093b0d768da375ec0b5e7baa5597f7ceb852b165459ae39dade8f"
    },
    "figures/Figure_2.png": {
      "bytes": 257789,
      "sha256": "9b66cedc148d165ae50797ad096b030c45f4392808bec2f39bfa4fc61be17287"
    },
    "figures/Figure_2.svg": {
      "bytes": 52920,
      "sha256": "03341d88b6168b488903cfa4c0f9afb4033fddeeb6afca32ff89f2440878db2e"
    },
    "figures/Figure_3.pdf": {
      "bytes": 33471,
      "sha256": "1830c486347cda13d14274bcea05f8669927a5f1722ed01ad84504bd0477336f"
    },
    "figures/Figure_3.png": {
      "bytes": 286597,
      "sha256": "66763d222466a09697716bba3e6cd40b4703cf2bcf1733f90b2b071ed7bfcff1"
    },
    "figures/Figure_3.svg": {
      "bytes": 49805,
      "sha256": "7d8d5381ffbd2e426813a8d2afc6cbf2cf86dd875fa5be8e685ac8f748a4132a"
    },
    "figures/Figure_4.pdf": {
      "bytes": 44598,
      "sha256": "1c4dd389f7c646eb13a17b5aa086ef599239feba5db9e1ac5facf3981dc4c13c"
    },
    "figures/Figure_4.png": {
      "bytes": 414155,
      "sha256": "344fee470ca84f77a9aa3334e557ea45682396cf44483757d6d5da5d3e523d4a"
    },
    "figures/Figure_4.svg": {
      "bytes": 88999,
      "sha256": "d8d89f0fd4f9aabc21103bf18f5cce5f76c29872e07d6d5180ce5bc75deec883"
    },
    "figures/Figure_5.pdf": {
      "bytes": 28957,
      "sha256": "3fb9b2ffc56d8f9ce2d76395cb14238a190f22323afd096ead99bd3a97bab15a"
    },
    "figures/Figure_5.png": {
      "bytes": 234613,
      "sha256": "e6c16a5da1a7d8cfe4cea7a2721ebcdfdff44ed86632550f747f77b403ba79e3"
    },
    "figures/Figure_5.svg": {
      "bytes": 47275,
      "sha256": "f60b4015dbc04bb2d25d7ff3e0f48eaa405037bcef15d9ec4ba677f03f039c9e"
    },
    "figures/Figure_6.pdf": {
      "bytes": 32808,
      "sha256": "f0ed1986a97f859077a6c9b6b1823b92c05d059fe46173f18fe19bba36e5a315"
    },
    "figures/Figure_6.png": {
      "bytes": 322929,
      "sha256": "65a3b753e6fa368719c300d1bed64869958205309fee90319d82ead832d2fd50"
    },
    "figures/Figure_6.svg": {
      "bytes": 68422,
      "sha256": "4f2d6ebe58222bff9545279c999d76fc6fc5c8f8f2e6bd8c304e4bae28ad626e"
    },
    "figures/Figure_7.pdf": {
      "bytes": 39564,
      "sha256": "cadc0ae9fbee61fb405d31d50fea2e0eeae9afd9ccb4a11fe23a0c2a224d8c80"
    },
    "figures/Figure_7.png": {
      "bytes": 394411,
      "sha256": "caccf803d41daba7800551f125b6a099624a956958b03c0aaa49358d36c01225"
    },
    "figures/Figure_7.svg": {
      "bytes": 63855,
      "sha256": "55c5277de8193677054e1d55d30a19174455055bfe2b6c72e1c1e42bbd8084c9"
    },
    "figures/Figure_8.pdf": {
      "bytes": 38245,
      "sha256": "ac6be6c2047f6248cc9324586ad7de6a7fef4f205fa471654f7182e4c4a61662"
    },
    "figures/Figure_8.png": {
      "bytes": 378037,
      "sha256": "e1f816fd80d8979fcf962970c403ac90c9ee6ece3d6e34b8db1d463a09e5502d"
    },
    "figures/Figure_8.svg": {
      "bytes": 65690,
      "sha256": "d75f0bcebf69d4e2a8dc6fc9d69a184ec28bf8e0d4a79944c2f8062169f1b567"
    },
    "figures/Figure_9.pdf": {
      "bytes": 45714,
      "sha256": "0c057a516fde4396ded7518963fe60ba7b2037828ec51d6b0418bf6d687a7d6e"
    },
    "figures/Figure_9.png": {
      "bytes": 334930,
      "sha256": "9eb9a73c13154cec5a9ae16cee7d01f63fd2086cf67d658976f2d129d623fc57"
    },
    "figures/Figure_9.svg": {
      "bytes": 98462,
      "sha256": "e75476328b2d962659bc3eeceeb069f53d97a7565a4fa2ef88bfe04042827b94"
    },
    "figures/Figure_S1.pdf": {
      "bytes": 25848,
      "sha256": "3de07b6a6b143856e3493fd24f0d1bef5aa4052990dcb0c2ff11a7e7f3d65545"
    },
    "figures/Figure_S1.png": {
      "bytes": 222310,
      "sha256": "956c2a6a33c1d4124ffb6939cc4cf2830db4aeaf517a7891801f0f8733f4e85a"
    },
    "figures/Figure_S1.svg": {
      "bytes": 80127,
      "sha256": "33ccb317ef94b160367ae89e9c9625f00ef470ab2ea972e90a66f8e9748cee64"
    },
    "figures/Figure_S2.pdf": {
      "bytes": 28983,
      "sha256": "48e092f2d182288e2bc97b2c4fce8eff5686e715516e6b3146a31c249dc459b9"
    },
    "figures/Figure_S2.png": {
      "bytes": 172492,
      "sha256": "1be4be88392b9e54b14e4e2ac845a5095d226b9abf30e4d4b39783258f8ac142"
    },
    "figures/Figure_S2.svg": {
      "bytes": 54843,
      "sha256": "55694b07e423108351fa55f81562cff4f9d17cd5f5ad8fcfe2f75321065a1575"
    },
    "figures/feature_extension_captions.json": {
      "bytes": 4752,
      "sha256": "83e54ab756e0c6151418b87773936ee60c8066c6a48a8b7cc19c9f765fe22beb"
    },
    "figures/figure_captions.json": {
      "bytes": 19954,
      "sha256": "2e0a5425afc20ff53287c9be74a3989921410d1862f4f7af3b36ea6f11b70073"
    },
    "figures/supplement_extension_captions.json": {
      "bytes": 2652,
      "sha256": "a12169e354406d91aef8cfea000ea3b2acb92ec32968f2c11054426878b64be7"
    },
    "figures/threshold_extension_captions.json": {
      "bytes": 6483,
      "sha256": "1eb891003347980be199258801ab3c30944b0c102a6a3e2db73524e0105abd12"
    },
    "manuscript/author_metadata.json": {
      "bytes": 2504,
      "sha256": "058fbb075176a91cc1252bc4d3f7b2fea8eb31624495e50a8b74a37bde02b7a8"
    },
    "manuscript/body.tex": {
      "bytes": 48129,
      "sha256": "c3732e348bdaefdf271ec2ce858cdf105ec32d15c31955ca8fd408d95521aa71"
    },
    "manuscript/body_for_compilation.tex": {
      "bytes": 45971,
      "sha256": "9de2b29bf89853ee7138a2b5d3bbe5e016ff2dcdb3cccfda1971b8d492ff0181"
    },
    "manuscript/declarations.tex": {
      "bytes": 1809,
      "sha256": "5bf4cfb73cf5931b153a4cfd79de13bacf2554762dea8a9977f7e6fdd23a2a7f"
    },
    "manuscript/exploratory_supplement.tex": {
      "bytes": 10868,
      "sha256": "a0902caf4974ea0a0266ac42e5f3fb6a7e2c1a55fda487f4d1a13c0295b6475e"
    },
    "manuscript/figure_pages.tex": {
      "bytes": 13889,
      "sha256": "38cf756ff6787d3f33862f9814c2e8db63296b47bbe46cba2540a3b7c34e862f"
    },
    "manuscript/main.tex": {
      "bytes": 3048,
      "sha256": "ccc630c73903a20200834933881ea6680349bcc23480026dca42511b228c2f01"
    },
    "manuscript/references.bib": {
      "bytes": 10837,
      "sha256": "375fd8975cd2ab379bcb080b1df9fe52978dcb302431fdd830a5e318ae2c40fe"
    },
    "manuscript/statistical_addendum.tex": {
      "bytes": 4861,
      "sha256": "50d72f3ec6aee65a77ac9a231c241a9ef19efe74afc614ca407995f7f4ddfde4"
    },
    "manuscript/supplement.tex": {
      "bytes": 3010,
      "sha256": "f276228e37965cfeaa6b2162e8277edfd8731909fdfc76bd0e7840372e0e7269"
    },
    "manuscript/supplement_body.tex": {
      "bytes": 45635,
      "sha256": "e83e7b0b3d4ac0b0a092546fd2709fd40c9928eda797b2c46f6bfe88f13624e2"
    },
    "manuscript/titlepage.tex": {
      "bytes": 4151,
      "sha256": "2a370d966da593eeaf1fa68ba270df5b9f13e64c6095c39b67b703097f179ff3"
    },
    "requirements-qa.txt": {
      "bytes": 39,
      "sha256": "8e92052f26627c7644347f0fb11e4e92798fc1e46f42169d5057ed9b3d7a6311"
    },
    "requirements.txt": {
      "bytes": 134,
      "sha256": "d329806afb0220641afc98920da7ef1b677d11b9e67ef051edd010e3b703b88d"
    }
  }
}
```
